# Establishment & lineage dynamics of the SARS-CoV-2 epidemic in the UK

**DOI:** 10.1101/2020.10.23.20218446

**Authors:** Louis du Plessis, John T. McCrone, Alexander E. Zarebski, Verity Hill, Christopher Ruis, Bernardo Gutierrez, Jayna Raghwani, Jordan Ashworth, Rachel Colquhoun, Thomas R. Connor, Nuno R. Faria, Ben Jackson, Nicholas J. Loman, Áine O’Toole, Samuel M. Nicholls, Kris V. Parag, Emily Scher, Tetyana I. Vasylyeva, Erik M. Volz, Alexander Watts, Isaac I. Bogoch, Kamran Khan, the COVID-19 Genomics UK (COG-UK) Consortium, David M. Aanensen, Moritz U. G. Kraemer, Andrew Rambaut, Oliver G. Pybus

## Abstract

The UK’s COVID-19 epidemic during early 2020 was one of world’s largest and unusually well represented by virus genomic sampling. Here we reveal the fine-scale genetic lineage structure of this epidemic through analysis of 50,887 SARS-CoV-2 genomes, including 26,181 from the UK sampled throughout the country’s first wave of infection. Using large-scale phylogenetic analyses, combined with epidemiological and travel data, we quantify the size, spatio-temporal origins and persistence of genetically-distinct UK transmission lineages. Rapid fluctuations in virus importation rates resulted in >1000 lineages; those introduced prior to national lockdown were larger and more dispersed. Lineage importation and regional lineage diversity declined after lockdown, whilst lineage elimination was size-dependent. We discuss the implications of our genetic perspective on transmission dynamics for COVID-19 epidemiology and control.

## Supplementary material for "Establishment & lineage dynamics of the SARS-CoV-2 epidemic in the UK": GISAID acknowledgments table (part 1 of 7)

```
Accession ID,Originating Laboratory,Submitting Laboratory,Authors
EPI_ISL_418241,NIC Viral Respiratory Unit - Institut Pasteur of Algeria,"National Reference Center for Viruses of Respiratory Infections, Institut Pasteur, Paris",Mélanie Albert et al
EPI_ISL_418242,NIC Viral Respiratory Unit - Institut Pasteur of Algeria,"National Reference Center for Viruses of Respiratory Infections, Institut Pasteur, Paris",Mélanie Albert et al
EPI_ISL_420037,NIC Viral Respiratory Unit - Institut Pasteur of Algeria,"National Reference Center for Viruses of Respiratory Infections, Institut Pasteur, Paris",Mélanie Albert et al
EPI_ISL_413485,"Department of microbiology laboratory,Anhui Provincial Center for Disease Control and Prevention","Department of microbiology laboratory,Anhui Provincial Center for Disease Control and Prevention",Weiwei Li et al
EPI_ISL_420600,Servicio Virosis Respiratorias-Departamento Virología-INEI,Instituto Nacional Enfermedades Infecciosas C.G.Malbran,Baumeister E. et al
EPI_ISL_420599,Servicio Virosis Respiratorias-Departamento Virología-INEI,Instituto Nacional Enfermedades Infecciosas C.G.Malbran,Baumeister E. et al
EPI_ISL_420598,Servicio Virosis Respiratorias-Departamento Virología-INEI,Instituto Nacional Enfermedades Infecciosas C.G.Malbran,Baumeister E. et al
EPI_ISL_407893,Centre for Infectious Diseases and Microbiology Laboratory Services,NSW Health Pathology - Institute of Clinical Pathology and Medical Research; Westmead Hospital; University of Sydney,Eden J-S et al
EPI_ISL_408976,Centre for Infectious Diseases and Microbiology Laboratory Services,NSW Health Pathology - Institute of Clinical Pathology and Medical Research; Westmead Hospital; University of Sydney,Rockett R et al
EPI_ISL_408977,"Serology, Virology and OTDS Laboratories (SAViD), NSW Health Pathology Randwick",NSW Health Pathology - Institute of Clinical Pathology and Medical Research; Centre for Infectious Diseases and Microbiology Laboratory Services; Westmead Hospital; University of Sydney,Eden J-S et al
EPI_ISL_417030,Centre for Infectious Diseases and Microbiology Laboratory Services,NSW Health Pathology - Institute of Clinical Pathology and Medical Research; Westmead Hospital; University of Sydney,Eden J-S et al
EPI_ISL_412975,Centre for Infectious Diseases and Microbiology Laboratory Services,NSW Health Pathology - Institute of Clinical Pathology and Medical Research; Westmead Hospital; University of Sydney,Eden J-S et al
EPI_ISL_413213,Centre for Infectious Diseases and Microbiology Laboratory Services,NSW Health Pathology - Institute of Clinical Pathology and Medical Research; Westmead Hospital; University of Sydney,Eden J-S et al
EPI_ISL_413214,Centre for Infectious Diseases and Microbiology Laboratory Services,NSW Health Pathology - Institute of Clinical Pathology and Medical Research; Westmead Hospital; University of Sydney,Eden J-S et al
EPI_ISL_413594,Centre for Infectious Diseases and Microbiology Laboratory Services,NSW Health Pathology - Institute of Clinical Pathology and Medical Research; Westmead Hospital; University of Sydney,Rockett R et al
EPI_ISL_413595,Centre for Infectious Diseases and Microbiology Laboratory Services,NSW Health Pathology - Institute of Clinical Pathology and Medical Research; Westmead Hospital; University of Sydney,Rockett R et al
EPI_ISL_413596,Centre for Infectious Diseases and Microbiology - Public Health,NSW Health Pathology - Institute of Clinical Pathology and Medical Research; Westmead Hospital; University of Sydney,Rockett R et al
EPI_ISL_427722,Centre for Infectious Diseases and Microbiology Public Health,NSW Health Pathology - Institute of Clinical Pathology and Medical Research; Westmead Hospital; University of Sydney,Draper J et al
EPI_ISL_427717,"ACT Pathology, The Canberra Hospital",NSW Health Pathology - Institute of Clinical Pathology and Medical Research; Westmead Hospital; University of Sydney,Sim E et al
EPI_ISL_427656,Centre for Infectious Diseases and Microbiology Public Health,NSW Health Pathology - Institute of Clinical Pathology and Medical Research; Westmead Hospital; University of Sydney,Bachmann N et al
EPI_ISL_427657,Centre for Infectious Diseases and Microbiology Public Health,NSW Health Pathology - Institute of Clinical Pathology and Medical Research; Westmead Hospital; University of Sydney,Rockett R et al
EPI_ISL_427677,Centre for Infectious Diseases and Microbiology Public Health,NSW Health Pathology - Institute of Clinical Pathology and Medical Research; Westmead Hospital; University of Sydney,Lam C et al
EPI_ISL_427686,Centre for Infectious Diseases and Microbiology Public Health,NSW Health Pathology - Institute of Clinical Pathology and Medical Research; Westmead Hospital; University of Sydney,Gray K et al
EPI_ISL_427748,Centre for Infectious Diseases and Microbiology Public Health,NSW Health Pathology - Institute of Clinical Pathology and Medical Research; Westmead Hospital; University of Sydney,Timms V et al
EPI_ISL_427772,Centre for Infectious Diseases and Microbiology Public Health,NSW Health Pathology - Institute of Clinical Pathology and Medical Research; Westmead Hospital; University of Sydney,Gall M et al
EPI_ISL_427804,Centre for Infectious Diseases and Microbiology Public Health,NSW Health Pathology - Institute of Clinical Pathology and Medical Research; Westmead Hospital; University of Sydney,Arnott A et al
EPI_ISL_427754,Centre for Infectious Diseases and Microbiology Public Health,NSW Health Pathology - Institute of Clinical Pathology and Medical Research; Westmead Hospital; University of Sydney,Sadsad R et al
EPI_ISL_413597,Centre for Infectious Diseases and Microbiology- Public Health,NSW Health Pathology - Institute of Clinical Pathology and Medical Research; Westmead Hospital; University of Sydney,Lam C et al
EPI_ISL_427741,Centre for Infectious Diseases and Microbiology Public Health,NSW Health Pathology - Institute of Clinical Pathology and Medical Research; Westmead Hospital; University of Sydney,Draper J et al
EPI_ISL_427661,Centre for Infectious Diseases and Microbiology Public Health,NSW Health Pathology - Institute of Clinical Pathology and Medical Research; Westmead Hospital; University of Sydney,Sim E et al
EPI_ISL_427666,Centre for Infectious Diseases and Microbiology Public Health,NSW Health Pathology - Institute of Clinical Pathology and Medical Research; Westmead Hospital; University of Sydney,Bachmann N et al
EPI_ISL_427728,Centre for Infectious Diseases and Microbiology Public Health,NSW Health Pathology - Institute of Clinical Pathology and Medical Research; Westmead Hospital; University of Sydney,Rockett R et al
EPI_ISL_427724,Centre for Infectious Diseases and Microbiology Public Health,NSW Health Pathology - Institute of Clinical Pathology and Medical Research; Westmead Hospital; University of Sydney,Lam C et al
EPI_ISL_427696,Centre for Infectious Diseases and Microbiology Public Health,NSW Health Pathology - Institute of Clinical Pathology and Medical Research; Westmead Hospital; University of Sydney,Gray K et al
EPI_ISL_427698,Centre for Infectious Diseases and Microbiology Public Health,NSW Health Pathology - Institute of Clinical Pathology and Medical Research; Westmead Hospital; University of Sydney,Timms V et al
EPI_ISL_427756,Centre for Infectious Diseases and Microbiology Public Health,NSW Health Pathology - Institute of Clinical Pathology and Medical Research; Westmead Hospital; University of Sydney,Gall M et al
EPI_ISL_427693,Centre for Infectious Diseases and Microbiology Public Health,NSW Health Pathology - Institute of Clinical Pathology and Medical Research; Westmead Hospital; University of Sydney,Arnott A et al
EPI_ISL_427669,Centre for Infectious Diseases and Microbiology Public Health,NSW Health Pathology - Institute of Clinical Pathology and Medical Research; Westmead Hospital; University of Sydney,Sadsad R et al
EPI_ISL_413598,Centre for Infectious Diseases and Microbiology - Public Health,NSW Health Pathology - Institute of Clinical Pathology and Medical Research; Westmead Hospital; University of Sydney,Gray K et al
EPI_ISL_427679,Centre for Infectious Diseases and Microbiology Public Health,NSW Health Pathology - Institute of Clinical Pathology and Medical Research; Westmead Hospital; University of Sydney,Draper J et al
EPI_ISL_427688,Centre for Infectious Diseases and Microbiology Public Health,NSW Health Pathology - Institute of Clinical Pathology and Medical Research; Westmead Hospital; University of Sydney,Sim E et al
EPI_ISL_427778,Centre for Infectious Diseases and Microbiology Public Health,NSW Health Pathology - Institute of Clinical Pathology and Medical Research; Westmead Hospital; University of Sydney,Bachmann N et al
EPI_ISL_427780,Centre for Infectious Diseases and Microbiology Public Health,NSW Health Pathology - Institute of Clinical Pathology and Medical Research; Westmead Hospital; University of Sydney,Rockett R et al
EPI_ISL_427782,Centre for Infectious Diseases and Microbiology Public Health,NSW Health Pathology - Institute of Clinical Pathology and Medical Research; Westmead Hospital; University of Sydney,Lam C et al
EPI_ISL_427785,Centre for Infectious Diseases and Microbiology Public Health,NSW Health Pathology - Institute of Clinical Pathology and Medical Research; Westmead Hospital; University of Sydney,Gray K et al
EPI_ISL_427794,Centre for Infectious Diseases and Microbiology Public Health,NSW Health Pathology - Institute of Clinical Pathology and Medical Research; Westmead Hospital; University of Sydney,Timms V et al
EPI_ISL_427808,Centre for Infectious Diseases and Microbiology Public Health,NSW Health Pathology - Institute of Clinical Pathology and Medical Research; Westmead Hospital; University of Sydney,Gall M et al
EPI_ISL_427689,Centre for Infectious Diseases and Microbiology Public Health,NSW Health Pathology - Institute of Clinical Pathology and Medical Research; Westmead Hospital; University of Sydney,Arnott A et al
EPI_ISL_427760,Centre for Infectious Diseases and Microbiology Public Health,NSW Health Pathology - Institute of Clinical Pathology and Medical Research; Westmead Hospital; University of Sydney,Sadsad R et al
EPI_ISL_413599,Centre for Infectious Diseases and Microbiology - Public Health,NSW Health Pathology - Institute of Clinical Pathology and Medical Research; Westmead Hospital; University of Sydney,Timms et al
EPI_ISL_427768,Centre for Infectious Diseases and Microbiology Public Health,NSW Health Pathology - Institute of Clinical Pathology and Medical Research; Westmead Hospital; University of Sydney,Draper J et al
EPI_ISL_427783,Centre for Infectious Diseases and Microbiology Public Health,NSW Health Pathology - Institute of Clinical Pathology and Medical Research; Westmead Hospital; University of Sydney,Sim E et al
EPI_ISL_427787,Centre for Infectious Diseases and Microbiology Public Health,NSW Health Pathology - Institute of Clinical Pathology and Medical Research; Westmead Hospital; University of Sydney,Bachmann N et al
EPI_ISL_427791,Centre for Infectious Diseases and Microbiology Public Health,NSW Health Pathology - Institute of Clinical Pathology and Medical Research; Westmead Hospital; University of Sydney,Rockett R et al
EPI_ISL_427742,Centre for Infectious Diseases and Microbiology Public Health,NSW Health Pathology - Institute of Clinical Pathology and Medical Research; Westmead Hospital; University of Sydney,Lam C et al
EPI_ISL_427673,Centre for Infectious Diseases and Microbiology Public Health,NSW Health Pathology - Institute of Clinical Pathology and Medical Research; Westmead Hospital; University of Sydney,Gray K et al
EPI_ISL_427692,Centre for Infectious Diseases and Microbiology Public Health,NSW Health Pathology - Institute of Clinical Pathology and Medical Research; Westmead Hospital; University of Sydney,Timms V et al
EPI_ISL_427700,Centre for Infectious Diseases and Microbiology Public Health,NSW Health Pathology - Institute of Clinical Pathology and Medical Research; Westmead Hospital; University of Sydney,Gall M et al
EPI_ISL_427761,Centre for Infectious Diseases and Microbiology Public Health,NSW Health Pathology - Institute of Clinical Pathology and Medical Research; Westmead Hospital; University of Sydney,Arnott A et al
EPI_ISL_427795,Centre for Infectious Diseases and Microbiology Public Health,NSW Health Pathology - Institute of Clinical Pathology and Medical Research; Westmead Hospital; University of Sydney,Sadsad R et al
EPI_ISL_413600,Centre for Infectious Diseases and Microbiology - Public Health,NSW Health Pathology - Institute of Clinical Pathology and Medical Research; Westmead Hospital; University of Sydney,Gall et al
EPI_ISL_427799,Centre for Infectious Diseases and Microbiology Public Health,NSW Health Pathology - Institute of Clinical Pathology and Medical Research; Westmead Hospital; University of Sydney,Draper J et al
EPI_ISL_427802,Centre for Infectious Diseases and Microbiology Public Health,NSW Health Pathology - Institute of Clinical Pathology and Medical Research; Westmead Hospital; University of Sydney,Sim E et al
EPI_ISL_427749,Centre for Infectious Diseases and Microbiology Public Health,NSW Health Pathology - Institute of Clinical Pathology and Medical Research; Westmead Hospital; University of Sydney,Bachmann N et al
EPI_ISL_427737,Centre for Infectious Diseases and Microbiology Public Health,NSW Health Pathology - Institute of Clinical Pathology and Medical Research; Westmead Hospital; University of Sydney,Rockett R et al
EPI_ISL_427738,Centre for Infectious Diseases and Microbiology Public Health,NSW Health Pathology - Institute of Clinical Pathology and Medical Research; Westmead Hospital; University of Sydney,Lam C et al
EPI_ISL_427708,Centre for Infectious Diseases and Microbiology Public Health,NSW Health Pathology - Institute of Clinical Pathology and Medical Research; Westmead Hospital; University of Sydney,Gray K et al
EPI_ISL_427682,Centre for Infectious Diseases and Microbiology Public Health,NSW Health Pathology - Institute of Clinical Pathology and Medical Research; Westmead Hospital; University of Sydney,Timms V et al
EPI_ISL_427764,Centre for Infectious Diseases and Microbiology Public Health,NSW Health Pathology - Institute of Clinical Pathology and Medical Research; Westmead Hospital; University of Sydney,Gall M et al
EPI_ISL_427683,Centre for Infectious Diseases and Microbiology Public Health,NSW Health Pathology - Institute of Clinical Pathology and Medical Research; Westmead Hospital; University of Sydney,Arnott A et al
EPI_ISL_427775,Centre for Infectious Diseases and Microbiology Public Health,NSW Health Pathology - Institute of Clinical Pathology and Medical Research; Westmead Hospital; University of Sydney,Sadsad R et al
EPI_ISL_417383,Centre for Infectious Diseases and Microbiology Public Health,NSW Health Pathology - Institute of Clinical Pathology and Medical Research; Westmead Hospital; University of Sydney,Rockett R et al
EPI_ISL_427796,Centre for Infectious Diseases and Microbiology Public Health,NSW Health Pathology - Institute of Clinical Pathology and Medical Research; Westmead Hospital; University of Sydney,Draper J et al
EPI_ISL_427721,"ACT Pathology, The Canberra Hospital",NSW Health Pathology - Institute of Clinical Pathology and Medical Research; Westmead Hospital; University of Sydney,Sim E et al
EPI_ISL_427648,Centre for Infectious Diseases and Microbiology Public Health,NSW Health Pathology - Institute of Clinical Pathology and Medical Research; Westmead Hospital; University of Sydney,Bachmann N et al
EPI_ISL_427653,Centre for Infectious Diseases and Microbiology Public Health,NSW Health Pathology - Institute of Clinical Pathology and Medical Research; Westmead Hospital; University of Sydney,Rockett R et al
EPI_ISL_427652,Centre for Infectious Diseases and Microbiology Public Health,NSW Health Pathology - Institute of Clinical Pathology and Medical Research; Westmead Hospital; University of Sydney,Lam C et al
EPI_ISL_427647,Centre for Infectious Diseases and Microbiology Public Health,NSW Health Pathology - Institute of Clinical Pathology and Medical Research; Westmead Hospital; University of Sydney,Gray K et al
EPI_ISL_427719,"ACT Pathology, The Canberra Hospital",NSW Health Pathology - Institute of Clinical Pathology and Medical Research; Westmead Hospital; University of Sydney,Timms V et al
EPI_ISL_427674,Centre for Infectious Diseases and Microbiology Public Health,NSW Health Pathology - Institute of Clinical Pathology and Medical Research; Westmead Hospital; University of Sydney,Gall M et al
EPI_ISL_427735,Centre for Infectious Diseases and Microbiology Public Health,NSW Health Pathology - Institute of Clinical Pathology and Medical Research; Westmead Hospital; University of Sydney,Arnott A et al
EPI_ISL_427781,Centre for Infectious Diseases and Microbiology Public Health,NSW Health Pathology - Institute of Clinical Pathology and Medical Research; Westmead Hospital; University of Sydney,Sadsad R et al
EPI_ISL_427784,Centre for Infectious Diseases and Microbiology Public Health,NSW Health Pathology - Institute of Clinical Pathology and Medical Research; Westmead Hospital; University of Sydney,Draper J et al
EPI_ISL_427788,Centre for Infectious Diseases and Microbiology Public Health,NSW Health Pathology - Institute of Clinical Pathology and Medical Research; Westmead Hospital; University of Sydney,Sim E et al
EPI_ISL_427758,Centre for Infectious Diseases and Microbiology Public Health,NSW Health Pathology - Institute of Clinical Pathology and Medical Research; Westmead Hospital; University of Sydney,Bachmann N et al
EPI_ISL_427789,Centre for Infectious Diseases and Microbiology Public Health,NSW Health Pathology - Institute of Clinical Pathology and Medical Research; Westmead Hospital; University of Sydney,Rockett R et al
EPI_ISL_427715,Centre for Infectious Diseases and Microbiology Public Health,NSW Health Pathology - Institute of Clinical Pathology and Medical Research; Westmead Hospital; University of Sydney,Lam C et al
EPI_ISL_427731,Centre for Infectious Diseases and Microbiology Public Health,NSW Health Pathology - Institute of Clinical Pathology and Medical Research; Westmead Hospital; University of Sydney,Gray K et al
EPI_ISL_427771,Centre for Infectious Diseases and Microbiology Public Health,NSW Health Pathology - Institute of Clinical Pathology and Medical Research; Westmead Hospital; University of Sydney,Timms V et al
EPI_ISL_427697,Centre for Infectious Diseases and Microbiology Public Health,NSW Health Pathology - Institute of Clinical Pathology and Medical Research; Westmead Hospital; University of Sydney,Gall M et al
EPI_ISL_427739,Centre for Infectious Diseases and Microbiology Public Health,NSW Health Pathology - Institute of Clinical Pathology and Medical Research; Westmead Hospital; University of Sydney,Arnott A et al
EPI_ISL_427779,Centre for Infectious Diseases and Microbiology Public Health,NSW Health Pathology - Institute of Clinical Pathology and Medical Research; Westmead Hospital; University of Sydney,Sadsad R et al
EPI_ISL_427676,Centre for Infectious Diseases and Microbiology Public Health,NSW Health Pathology - Institute of Clinical Pathology and Medical Research; Westmead Hospital; University of Sydney,Draper J et al
EPI_ISL_427743,Centre for Infectious Diseases and Microbiology Public Health,NSW Health Pathology - Institute of Clinical Pathology and Medical Research; Westmead Hospital; University of Sydney,Sim E et al
EPI_ISL_427801,Centre for Infectious Diseases and Microbiology Public Health,NSW Health Pathology - Institute of Clinical Pathology and Medical Research; Westmead Hospital; University of Sydney,Rockett R et al
EPI_ISL_427668,Centre for Infectious Diseases and Microbiology Public Health,NSW Health Pathology - Institute of Clinical Pathology and Medical Research; Westmead Hospital; University of Sydney,Lam C et al
EPI_ISL_427687,Centre for Infectious Diseases and Microbiology Public Health,NSW Health Pathology - Institute of Clinical Pathology and Medical Research; Westmead Hospital; University of Sydney,Gray K et al
EPI_ISL_427734,Centre for Infectious Diseases and Microbiology Public Health,NSW Health Pathology - Institute of Clinical Pathology and Medical Research; Westmead Hospital; University of Sydney,Timms V et al
EPI_ISL_427667,Centre for Infectious Diseases and Microbiology Public Health,NSW Health Pathology - Institute of Clinical Pathology and Medical Research; Westmead Hospital; University of Sydney,Gall M et al
EPI_ISL_427670,Centre for Infectious Diseases and Microbiology Public Health,NSW Health Pathology - Institute of Clinical Pathology and Medical Research; Westmead Hospital; University of Sydney,Arnott A et al
EPI_ISL_427685,Centre for Infectious Diseases and Microbiology Public Health,NSW Health Pathology - Institute of Clinical Pathology and Medical Research; Westmead Hospital; University of Sydney,Sadsad R et al
EPI_ISL_417384,Centre for Infectious Diseases and Microbiology Public Health,NSW Health Pathology - Institute of Clinical Pathology and Medical Research; Westmead Hospital; University of Sydney,Eden J-S et al
EPI_ISL_427701,Centre for Infectious Diseases and Microbiology Public Health,NSW Health Pathology - Institute of Clinical Pathology and Medical Research; Westmead Hospital; University of Sydney,Draper J et al
EPI_ISL_427709,Centre for Infectious Diseases and Microbiology Public Health,NSW Health Pathology - Institute of Clinical Pathology and Medical Research; Westmead Hospital; University of Sydney,Sim E et al
EPI_ISL_427713,Centre for Infectious Diseases and Microbiology Public Health,NSW Health Pathology - Institute of Clinical Pathology and Medical Research; Westmead Hospital; University of Sydney,Bachmann N et al
EPI_ISL_427714,Centre for Infectious Diseases and Microbiology Public Health,NSW Health Pathology - Institute of Clinical Pathology and Medical Research; Westmead Hospital; University of Sydney,Rockett R et al
EPI_ISL_427752,Centre for Infectious Diseases and Microbiology Public Health,NSW Health Pathology - Institute of Clinical Pathology and Medical Research; Westmead Hospital; University of Sydney,Lam C et al
EPI_ISL_427793,Centre for Infectious Diseases and Microbiology Public Health,NSW Health Pathology - Institute of Clinical Pathology and Medical Research; Westmead Hospital; University of Sydney,Gray K et al
EPI_ISL_427803,Centre for Infectious Diseases and Microbiology Public Health,NSW Health Pathology - Institute of Clinical Pathology and Medical Research; Westmead Hospital; University of Sydney,Timms V et al
EPI_ISL_427691,Centre for Infectious Diseases and Microbiology Public Health,NSW Health Pathology - Institute of Clinical Pathology and Medical Research; Westmead Hospital; University of Sydney,Gall M et al
EPI_ISL_427694,Centre for Infectious Diseases and Microbiology Public Health,NSW Health Pathology - Institute of Clinical Pathology and Medical Research; Westmead Hospital; University of Sydney,Arnott A et al
EPI_ISL_427740,Centre for Infectious Diseases and Microbiology Public Health,NSW Health Pathology - Institute of Clinical Pathology and Medical Research; Westmead Hospital; University of Sydney,Sadsad R et al
EPI_ISL_417385,Centre for Infectious Diseases and Microbiology Public Health,NSW Health Pathology - Institute of Clinical Pathology and Medical Research; Westmead Hospital; University of Sydney,Lam C et al
EPI_ISL_427736,Centre for Infectious Diseases and Microbiology Public Health,NSW Health Pathology - Institute of Clinical Pathology and Medical Research; Westmead Hospital; University of Sydney,Draper J et al
EPI_ISL_427786,Centre for Infectious Diseases and Microbiology Public Health,NSW Health Pathology - Institute of Clinical Pathology and Medical Research; Westmead Hospital; University of Sydney,Sim E et al
EPI_ISL_427797,Centre for Infectious Diseases and Microbiology Public Health,NSW Health Pathology - Institute of Clinical Pathology and Medical Research; Westmead Hospital; University of Sydney,Bachmann N et al
EPI_ISL_427798,Centre for Infectious Diseases and Microbiology Public Health,NSW Health Pathology - Institute of Clinical Pathology and Medical Research; Westmead Hospital; University of Sydney,Rockett R et al
EPI_ISL_427763,Centre for Infectious Diseases and Microbiology Public Health,NSW Health Pathology - Institute of Clinical Pathology and Medical Research; Westmead Hospital; University of Sydney,Lam C et al
EPI_ISL_427767,Centre for Infectious Diseases and Microbiology Public Health,NSW Health Pathology - Institute of Clinical Pathology and Medical Research; Westmead Hospital; University of Sydney,Gray K et al
EPI_ISL_427806,Centre for Infectious Diseases and Microbiology Public Health,NSW Health Pathology - Institute of Clinical Pathology and Medical Research; Westmead Hospital; University of Sydney,Timms V et al
EPI_ISL_427746,Centre for Infectious Diseases and Microbiology Public Health,NSW Health Pathology - Institute of Clinical Pathology and Medical Research; Westmead Hospital; University of Sydney,Gall M et al
EPI_ISL_427707,Centre for Infectious Diseases and Microbiology Public Health,NSW Health Pathology - Institute of Clinical Pathology and Medical Research; Westmead Hospital; University of Sydney,Arnott A et al
EPI_ISL_427747,Centre for Infectious Diseases and Microbiology Public Health,NSW Health Pathology - Institute of Clinical Pathology and Medical Research; Westmead Hospital; University of Sydney,Sadsad R et al
EPI_ISL_427684,Centre for Infectious Diseases and Microbiology Public Health,NSW Health Pathology - Institute of Clinical Pathology and Medical Research; Westmead Hospital; University of Sydney,Draper J et al
EPI_ISL_427710,Centre for Infectious Diseases and Microbiology Public Health,NSW Health Pathology - Institute of Clinical Pathology and Medical Research; Westmead Hospital; University of Sydney,Sim E et al
EPI_ISL_427762,Centre for Infectious Diseases and Microbiology Public Health,NSW Health Pathology - Institute of Clinical Pathology and Medical Research; Westmead Hospital; University of Sydney,Bachmann N et al
EPI_ISL_427765,Centre for Infectious Diseases and Microbiology Public Health,NSW Health Pathology - Institute of Clinical Pathology and Medical Research; Westmead Hospital; University of Sydney,Rockett R et al
EPI_ISL_427792,Centre for Infectious Diseases and Microbiology Public Health,NSW Health Pathology - Institute of Clinical Pathology and Medical Research; Westmead Hospital; University of Sydney,Lam C et al
EPI_ISL_427745,Centre for Infectious Diseases and Microbiology Public Health,NSW Health Pathology - Institute of Clinical Pathology and Medical Research; Westmead Hospital; University of Sydney,Gray K et al
EPI_ISL_427695,Centre for Infectious Diseases and Microbiology Public Health,NSW Health Pathology - Institute of Clinical Pathology and Medical Research; Westmead Hospital; University of Sydney,Timms V et al
EPI_ISL_427807,Centre for Infectious Diseases and Microbiology Public Health,NSW Health Pathology - Institute of Clinical Pathology and Medical Research; Westmead Hospital; University of Sydney,Gall M et al
EPI_ISL_427753,Centre for Infectious Diseases and Microbiology Public Health,NSW Health Pathology - Institute of Clinical Pathology and Medical Research; Westmead Hospital; University of Sydney,Arnott A et al
EPI_ISL_427755,Centre for Infectious Diseases and Microbiology Public Health,NSW Health Pathology - Institute of Clinical Pathology and Medical Research; Westmead Hospital; University of Sydney,Sadsad R et al
EPI_ISL_417386,Centre for Infectious Diseases and Microbiology Public Health,NSW Health Pathology - Institute of Clinical Pathology and Medical Research; Westmead Hospital; University of Sydney,Gray K et al
EPI_ISL_427766,Centre for Infectious Diseases and Microbiology Public Health,NSW Health Pathology - Institute of Clinical Pathology and Medical Research; Westmead Hospital; University of Sydney,Draper J et al
EPI_ISL_427699,Centre for Infectious Diseases and Microbiology Public Health,NSW Health Pathology - Institute of Clinical Pathology and Medical Research; Westmead Hospital; University of Sydney,Sim E et al
EPI_ISL_427671,Centre for Infectious Diseases and Microbiology Public Health,NSW Health Pathology - Institute of Clinical Pathology and Medical Research; Westmead Hospital; University of Sydney,Bachmann N et al
EPI_ISL_427726,Centre for Infectious Diseases and Microbiology Public Health,NSW Health Pathology - Institute of Clinical Pathology and Medical Research; Westmead Hospital; University of Sydney,Rockett R et al
EPI_ISL_427727,Centre for Infectious Diseases and Microbiology Public Health,NSW Health Pathology - Institute of Clinical Pathology and Medical Research; Westmead Hospital; University of Sydney,Lam C et al
EPI_ISL_427730,Centre for Infectious Diseases and Microbiology Public Health,NSW Health Pathology - Institute of Clinical Pathology and Medical Research; Westmead Hospital; University of Sydney,Gray K et al
EPI_ISL_427732,Centre for Infectious Diseases and Microbiology Public Health,NSW Health Pathology - Institute of Clinical Pathology and Medical Research; Westmead Hospital; University of Sydney,Gray K et al
EPI_ISL_427644,Centre for Infectious Diseases and Microbiology Public Health,NSW Health Pathology - Institute of Clinical Pathology and Medical Research; Westmead Hospital; University of Sydney,Rockett R et al
EPI_ISL_427665,Centre for Infectious Diseases and Microbiology Public Health,NSW Health Pathology - Institute of Clinical Pathology and Medical Research; Westmead Hospital; University of Sydney,Timms V et al
EPI_ISL_427643,Centre for Infectious Diseases and Microbiology Public Health,NSW Health Pathology - Institute of Clinical Pathology and Medical Research; Westmead Hospital; University of Sydney,Timms V et al
EPI_ISL_451486,Australian Clinical Labs,NSW Health Pathology - Institute of Clinical Pathology and Medical Research; Westmead Hospital; University of Sydney,CIDM-PH et al. et al
EPI_ISL_451487,Pathology North - NSW Health Pathology,NSW Health Pathology - Institute of Clinical Pathology and Medical Research; Westmead Hospital; University of Sydney,CIDM-PH et al. et al
EPI_ISL_451488,Pathology North - NSW Health Pathology,NSW Health Pathology - Institute of Clinical Pathology and Medical Research; Westmead Hospital; University of Sydney,CIDM-PH et al. et al
EPI_ISL_451489,Laverty Pathology,NSW Health Pathology - Institute of Clinical Pathology and Medical Research; Westmead Hospital; University of Sydney,CIDM-PH et al. et al
EPI_ISL_451490,Pathology West - NSW Health Pathology,NSW Health Pathology - Institute of Clinical Pathology and Medical Research; Westmead Hospital; University of Sydney,CIDM-PH et al. et al
EPI_ISL_451491,Pathology West - NSW Health Pathology,NSW Health Pathology - Institute of Clinical Pathology and Medical Research; Westmead Hospital; University of Sydney,CIDM-PH et al. et al
EPI_ISL_451492,Pathology West - NSW Health Pathology,NSW Health Pathology - Institute of Clinical Pathology and Medical Research; Westmead Hospital; University of Sydney,CIDM-PH et al. et al
EPI_ISL_451493,Pathology West - NSW Health Pathology,NSW Health Pathology - Institute of Clinical Pathology and Medical Research; Westmead Hospital; University of Sydney,CIDM-PH et al. et al
EPI_ISL_451494,Pathology West - NSW Health Pathology,NSW Health Pathology - Institute of Clinical Pathology and Medical Research; Westmead Hospital; University of Sydney,CIDM-PH et al. et al
EPI_ISL_451495,Pathology West - NSW Health Pathology,NSW Health Pathology - Institute of Clinical Pathology and Medical Research; Westmead Hospital; University of Sydney,CIDM-PH et al. et al
EPI_ISL_427650,Centre for Infectious Diseases and Microbiology Public Health,NSW Health Pathology - Institute of Clinical Pathology and Medical Research; Westmead Hospital; University of Sydney,Gall M et al
EPI_ISL_451496,Pathology West - NSW Health Pathology,NSW Health Pathology - Institute of Clinical Pathology and Medical Research; Westmead Hospital; University of Sydney,CIDM-PH et al. et al
EPI_ISL_451497,Pathology West - NSW Health Pathology,NSW Health Pathology - Institute of Clinical Pathology and Medical Research; Westmead Hospital; University of Sydney,CIDM-PH et al. et al
EPI_ISL_451498,Pathology West - NSW Health Pathology,NSW Health Pathology - Institute of Clinical Pathology and Medical Research; Westmead Hospital; University of Sydney,CIDM-PH et al. et al
EPI_ISL_451499,Pathology West - NSW Health Pathology,NSW Health Pathology - Institute of Clinical Pathology and Medical Research; Westmead Hospital; University of Sydney,CIDM-PH et al. et al
EPI_ISL_451500,Pathology West - NSW Health Pathology,NSW Health Pathology - Institute of Clinical Pathology and Medical Research; Westmead Hospital; University of Sydney,CIDM-PH et al. et al
EPI_ISL_451501,Pathology West - NSW Health Pathology,NSW Health Pathology - Institute of Clinical Pathology and Medical Research; Westmead Hospital; University of Sydney,CIDM-PH et al. et al
EPI_ISL_451502,Pathology West - NSW Health Pathology,NSW Health Pathology - Institute of Clinical Pathology and Medical Research; Westmead Hospital; University of Sydney,CIDM-PH et al. et al
EPI_ISL_451503,Pathology West - NSW Health Pathology,NSW Health Pathology - Institute of Clinical Pathology and Medical Research; Westmead Hospital; University of Sydney,CIDM-PH et al. et al
EPI_ISL_451504,Pathology West - NSW Health Pathology,NSW Health Pathology - Institute of Clinical Pathology and Medical Research; Westmead Hospital; University of Sydney,CIDM-PH et al. et al
EPI_ISL_451505,Pathology West - NSW Health Pathology,NSW Health Pathology - Institute of Clinical Pathology and Medical Research; Westmead Hospital; University of Sydney,CIDM-PH et al. et al
EPI_ISL_417387,Centre for Infectious Diseases and Microbiology Public Health,NSW Health Pathology - Institute of Clinical Pathology and Medical Research; Westmead Hospital; University of Sydney,Timms V et al
EPI_ISL_451506,Pathology West - NSW Health Pathology,NSW Health Pathology - Institute of Clinical Pathology and Medical Research; Westmead Hospital; University of Sydney,CIDM-PH et al. et al
EPI_ISL_451507,Pathology West - NSW Health Pathology,NSW Health Pathology - Institute of Clinical Pathology and Medical Research; Westmead Hospital; University of Sydney,CIDM-PH et al. et al
EPI_ISL_451508,Pathology West - NSW Health Pathology,NSW Health Pathology - Institute of Clinical Pathology and Medical Research; Westmead Hospital; University of Sydney,CIDM-PH et al. et al
EPI_ISL_451509,Pathology West - NSW Health Pathology,NSW Health Pathology - Institute of Clinical Pathology and Medical Research; Westmead Hospital; University of Sydney,CIDM-PH et al. et al
EPI_ISL_451510,Pathology West - NSW Health Pathology,NSW Health Pathology - Institute of Clinical Pathology and Medical Research; Westmead Hospital; University of Sydney,CIDM-PH et al. et al
EPI_ISL_451511,Pathology West - NSW Health Pathology,NSW Health Pathology - Institute of Clinical Pathology and Medical Research; Westmead Hospital; University of Sydney,CIDM-PH et al. et al
EPI_ISL_451512,Pathology West - NSW Health Pathology,NSW Health Pathology - Institute of Clinical Pathology and Medical Research; Westmead Hospital; University of Sydney,CIDM-PH et al. et al
EPI_ISL_451513,Pathology West - NSW Health Pathology,NSW Health Pathology - Institute of Clinical Pathology and Medical Research; Westmead Hospital; University of Sydney,CIDM-PH et al. et al
EPI_ISL_451514,Pathology West - NSW Health Pathology,NSW Health Pathology - Institute of Clinical Pathology and Medical Research; Westmead Hospital; University of Sydney,CIDM-PH et al. et al
EPI_ISL_417388,Centre for Infectious Diseases and Microbiology Public Health,NSW Health Pathology - Institute of Clinical Pathology and Medical Research; Westmead Hospital; University of Sydney,Gall M et al
EPI_ISL_451515,Pathology West - NSW Health Pathology,NSW Health Pathology - Institute of Clinical Pathology and Medical Research; Westmead Hospital; University of Sydney,CIDM-PH et al. et al
EPI_ISL_451516,Pathology West - NSW Health Pathology,NSW Health Pathology - Institute of Clinical Pathology and Medical Research; Westmead Hospital; University of Sydney,CIDM-PH et al. et al
EPI_ISL_451517,South Eastern Area Laboratory Services,NSW Health Pathology - Institute of Clinical Pathology and Medical Research; Westmead Hospital; University of Sydney,CIDM-PH et al. et al
EPI_ISL_451518,South Eastern Area Laboratory Services,NSW Health Pathology - Institute of Clinical Pathology and Medical Research; Westmead Hospital; University of Sydney,CIDM-PH et al. et al
EPI_ISL_451519,South Eastern Area Laboratory Services,NSW Health Pathology - Institute of Clinical Pathology and Medical Research; Westmead Hospital; University of Sydney,CIDM-PH et al. et al
EPI_ISL_451520,South Eastern Area Laboratory Services,NSW Health Pathology - Institute of Clinical Pathology and Medical Research; Westmead Hospital; University of Sydney,CIDM-PH et al. et al
EPI_ISL_451521,South Eastern Area Laboratory Services,NSW Health Pathology - Institute of Clinical Pathology and Medical Research; Westmead Hospital; University of Sydney,CIDM-PH et al. et al
EPI_ISL_451522,Pathology West - NSW Health Pathology,NSW Health Pathology - Institute of Clinical Pathology and Medical Research; Westmead Hospital; University of Sydney,CIDM-PH et al. et al
EPI_ISL_451523,Pathology West - NSW Health Pathology,NSW Health Pathology - Institute of Clinical Pathology and Medical Research; Westmead Hospital; University of Sydney,CIDM-PH et al. et al
EPI_ISL_451524,Pathology West - NSW Health Pathology,NSW Health Pathology - Institute of Clinical Pathology and Medical Research; Westmead Hospital; University of Sydney,CIDM-PH et al. et al
EPI_ISL_417389,Centre for Infectious Diseases and Microbiology Public Health,NSW Health Pathology - Institute of Clinical Pathology and Medical Research; Westmead Hospital; University of Sydney,Arnott A et al
EPI_ISL_451525,Pathology West - NSW Health Pathology,NSW Health Pathology - Institute of Clinical Pathology and Medical Research; Westmead Hospital; University of Sydney,CIDM-PH et al. et al
EPI_ISL_451526,Pathology West - NSW Health Pathology,NSW Health Pathology - Institute of Clinical Pathology and Medical Research; Westmead Hospital; University of Sydney,CIDM-PH et al. et al
EPI_ISL_451527,Pathology West - NSW Health Pathology,NSW Health Pathology - Institute of Clinical Pathology and Medical Research; Westmead Hospital; University of Sydney,CIDM-PH et al. et al
EPI_ISL_451528,Pathology West - NSW Health Pathology,NSW Health Pathology - Institute of Clinical Pathology and Medical Research; Westmead Hospital; University of Sydney,CIDM-PH et al. et al
EPI_ISL_451529,Pathology West - NSW Health Pathology,NSW Health Pathology - Institute of Clinical Pathology and Medical Research; Westmead Hospital; University of Sydney,CIDM-PH et al. et al
EPI_ISL_451530,Pathology Sydney South West - NSW Health Pathology,NSW Health Pathology - Institute of Clinical Pathology and Medical Research; Westmead Hospital; University of Sydney,CIDM-PH et al. et al
EPI_ISL_451531,Pathology Sydney South West - NSW Health Pathology,NSW Health Pathology - Institute of Clinical Pathology and Medical Research; Westmead Hospital; University of Sydney,CIDM-PH et al. et al
EPI_ISL_451532,Pathology West - NSW Health Pathology,NSW Health Pathology - Institute of Clinical Pathology and Medical Research; Westmead Hospital; University of Sydney,CIDM-PH et al. et al
EPI_ISL_451533,Pathology Sydney South West - NSW Health Pathology,NSW Health Pathology - Institute of Clinical Pathology and Medical Research; Westmead Hospital; University of Sydney,CIDM-PH et al. et al
EPI_ISL_451534,Medlab Pathology,NSW Health Pathology - Institute of Clinical Pathology and Medical Research; Westmead Hospital; University of Sydney,CIDM-PH et al. et al
EPI_ISL_417390,Centre for Infectious Diseases and Microbiology Public Health,NSW Health Pathology - Institute of Clinical Pathology and Medical Research; Westmead Hospital; University of Sydney,Sadsad R et al
EPI_ISL_451535,Pathology West - NSW Health Pathology,NSW Health Pathology - Institute of Clinical Pathology and Medical Research; Westmead Hospital; University of Sydney,CIDM-PH et al. et al
EPI_ISL_451536,Pathology Sydney South West - NSW Health Pathology,NSW Health Pathology - Institute of Clinical Pathology and Medical Research; Westmead Hospital; University of Sydney,CIDM-PH et al. et al
EPI_ISL_451537,Pathology West - NSW Health Pathology,NSW Health Pathology - Institute of Clinical Pathology and Medical Research; Westmead Hospital; University of Sydney,CIDM-PH et al. et al
EPI_ISL_451538,Pathology West - NSW Health Pathology,NSW Health Pathology - Institute of Clinical Pathology and Medical Research; Westmead Hospital; University of Sydney,CIDM-PH et al. et al
EPI_ISL_451539,Pathology West - NSW Health Pathology,NSW Health Pathology - Institute of Clinical Pathology and Medical Research; Westmead Hospital; University of Sydney,CIDM-PH et al. et al
EPI_ISL_451540,ACT pathology,NSW Health Pathology - Institute of Clinical Pathology and Medical Research; Westmead Hospital; University of Sydney,CIDM-PH et al. et al
EPI_ISL_451541,Pathology West - NSW Health Pathology,NSW Health Pathology - Institute of Clinical Pathology and Medical Research; Westmead Hospital; University of Sydney,CIDM-PH et al. et al
EPI_ISL_451542,Pathology Sydney South West - NSW Health Pathology,NSW Health Pathology - Institute of Clinical Pathology and Medical Research; Westmead Hospital; University of Sydney,CIDM-PH et al. et al
EPI_ISL_451543,Pathology Sydney South West - NSW Health Pathology,NSW Health Pathology - Institute of Clinical Pathology and Medical Research; Westmead Hospital; University of Sydney,CIDM-PH et al. et al
EPI_ISL_417391,Centre for Infectious Diseases and Microbiology Public Health,NSW Health Pathology - Institute of Clinical Pathology and Medical Research; Westmead Hospital; University of Sydney,Carter I et al
EPI_ISL_451544,Pathology Sydney South West - NSW Health Pathology,NSW Health Pathology - Institute of Clinical Pathology and Medical Research; Westmead Hospital; University of Sydney,CIDM-PH et al. et al
EPI_ISL_451545,Laverty Pathology,NSW Health Pathology - Institute of Clinical Pathology and Medical Research; Westmead Hospital; University of Sydney,CIDM-PH et al. et al
EPI_ISL_451546,Pathology West - NSW Health Pathology,NSW Health Pathology - Institute of Clinical Pathology and Medical Research; Westmead Hospital; University of Sydney,CIDM-PH et al. et al
EPI_ISL_451547,Pathology West - NSW Health Pathology,NSW Health Pathology - Institute of Clinical Pathology and Medical Research; Westmead Hospital; University of Sydney,CIDM-PH et al. et al
EPI_ISL_451548,Childrens Hospital Westmead,NSW Health Pathology - Institute of Clinical Pathology and Medical Research; Westmead Hospital; University of Sydney,CIDM-PH et al. et al
EPI_ISL_451549,Pathology Sydney South West - NSW Health Pathology,NSW Health Pathology - Institute of Clinical Pathology and Medical Research; Westmead Hospital; University of Sydney,CIDM-PH et al. et al
EPI_ISL_451550,Pathology West - NSW Health Pathology,NSW Health Pathology - Institute of Clinical Pathology and Medical Research; Westmead Hospital; University of Sydney,CIDM-PH et al. et al
EPI_ISL_451551,Pathology West - NSW Health Pathology,NSW Health Pathology - Institute of Clinical Pathology and Medical Research; Westmead Hospital; University of Sydney,CIDM-PH et al. et al
EPI_ISL_451552,Pathology North - NSW Health Pathology,NSW Health Pathology - Institute of Clinical Pathology and Medical Research; Westmead Hospital; University of Sydney,CIDM-PH et al. et al
EPI_ISL_451553,Medlab Pathology,NSW Health Pathology - Institute of Clinical Pathology and Medical Research; Westmead Hospital; University of Sydney,CIDM-PH et al. et al
EPI_ISL_427651,Centre for Infectious Diseases and Microbiology Public Health,NSW Health Pathology - Institute of Clinical Pathology and Medical Research; Westmead Hospital; University of Sydney,Arnott A et al
EPI_ISL_451554,Medlab Pathology,NSW Health Pathology - Institute of Clinical Pathology and Medical Research; Westmead Hospital; University of Sydney,CIDM-PH et al. et al
EPI_ISL_451555,Medlab Pathology,NSW Health Pathology - Institute of Clinical Pathology and Medical Research; Westmead Hospital; University of Sydney,CIDM-PH et al. et al
EPI_ISL_451556,Pathology West - NSW Health Pathology,NSW Health Pathology - Institute of Clinical Pathology and Medical Research; Westmead Hospital; University of Sydney,CIDM-PH et al. et al
EPI_ISL_451557,Pathology West - NSW Health Pathology,NSW Health Pathology - Institute of Clinical Pathology and Medical Research; Westmead Hospital; University of Sydney,CIDM-PH et al. et al
EPI_ISL_451558,Medlab Pathology,NSW Health Pathology - Institute of Clinical Pathology and Medical Research; Westmead Hospital; University of Sydney,CIDM-PH et al. et al
EPI_ISL_451559,Pathology Sydney South West - NSW Health Pathology,NSW Health Pathology - Institute of Clinical Pathology and Medical Research; Westmead Hospital; University of Sydney,CIDM-PH et al. et al
EPI_ISL_451560,Pathology Sydney South West - NSW Health Pathology,NSW Health Pathology - Institute of Clinical Pathology and Medical Research; Westmead Hospital; University of Sydney,CIDM-PH et al. et al
EPI_ISL_451561,Pathology Sydney South West - NSW Health Pathology,NSW Health Pathology - Institute of Clinical Pathology and Medical Research; Westmead Hospital; University of Sydney,CIDM-PH et al. et al
EPI_ISL_451562,Pathology Sydney South West - NSW Health Pathology,NSW Health Pathology - Institute of Clinical Pathology and Medical Research; Westmead Hospital; University of Sydney,CIDM-PH et al. et al
EPI_ISL_451563,Pathology Sydney South West - NSW Health Pathology,NSW Health Pathology - Institute of Clinical Pathology and Medical Research; Westmead Hospital; University of Sydney,CIDM-PH et al. et al
EPI_ISL_451564,Pathology Sydney South West - NSW Health Pathology,NSW Health Pathology - Institute of Clinical Pathology and Medical Research; Westmead Hospital; University of Sydney,CIDM-PH et al. et al
EPI_ISL_451565,Pathology Sydney South West - NSW Health Pathology,NSW Health Pathology - Institute of Clinical Pathology and Medical Research; Westmead Hospital; University of Sydney,CIDM-PH et al. et al
EPI_ISL_451566,Pathology West - NSW Health Pathology,NSW Health Pathology - Institute of Clinical Pathology and Medical Research; Westmead Hospital; University of Sydney,CIDM-PH et al. et al
EPI_ISL_451567,Medlab Pathology,NSW Health Pathology - Institute of Clinical Pathology and Medical Research; Westmead Hospital; University of Sydney,CIDM-PH et al. et al
EPI_ISL_451568,Pathology West - NSW Health Pathology,NSW Health Pathology - Institute of Clinical Pathology and Medical Research; Westmead Hospital; University of Sydney,CIDM-PH et al. et al
EPI_ISL_451569,Pathology West - NSW Health Pathology,NSW Health Pathology - Institute of Clinical Pathology and Medical Research; Westmead Hospital; University of Sydney,CIDM-PH et al. et al
EPI_ISL_451570,Pathology West - NSW Health Pathology,NSW Health Pathology - Institute of Clinical Pathology and Medical Research; Westmead Hospital; University of Sydney,CIDM-PH et al. et al
EPI_ISL_451571,Pathology West - NSW Health Pathology,NSW Health Pathology - Institute of Clinical Pathology and Medical Research; Westmead Hospital; University of Sydney,CIDM-PH et al. et al
EPI_ISL_451572,Laverty Pathology,NSW Health Pathology - Institute of Clinical Pathology and Medical Research; Westmead Hospital; University of Sydney,CIDM-PH et al. et al
EPI_ISL_451573,Pathology West - NSW Health Pathology,NSW Health Pathology - Institute of Clinical Pathology and Medical Research; Westmead Hospital; University of Sydney,CIDM-PH et al. et al
EPI_ISL_417392,Centre for Infectious Diseases and Microbiology Public Health,NSW Health Pathology - Institute of Clinical Pathology and Medical Research; Westmead Hospital; University of Sydney,Rahman H et al
EPI_ISL_451574,Australian Clinical Labs,NSW Health Pathology - Institute of Clinical Pathology and Medical Research; Westmead Hospital; University of Sydney,CIDM-PH et al. et al
EPI_ISL_451575,Pathology West - NSW Health Pathology,NSW Health Pathology - Institute of Clinical Pathology and Medical Research; Westmead Hospital; University of Sydney,CIDM-PH et al. et al
EPI_ISL_451576,Pathology West - NSW Health Pathology,NSW Health Pathology - Institute of Clinical Pathology and Medical Research; Westmead Hospital; University of Sydney,CIDM-PH et al. et al
EPI_ISL_451577,Pathology West - NSW Health Pathology,NSW Health Pathology - Institute of Clinical Pathology and Medical Research; Westmead Hospital; University of Sydney,CIDM-PH et al. et al
EPI_ISL_451578,Pathology Sydney South West - NSW Health Pathology,NSW Health Pathology - Institute of Clinical Pathology and Medical Research; Westmead Hospital; University of Sydney,CIDM-PH et al. et al
EPI_ISL_451579,Pathology West - NSW Health Pathology,NSW Health Pathology - Institute of Clinical Pathology and Medical Research; Westmead Hospital; University of Sydney,CIDM-PH et al. et al
EPI_ISL_451580,Pathology West - NSW Health Pathology,NSW Health Pathology - Institute of Clinical Pathology and Medical Research; Westmead Hospital; University of Sydney,CIDM-PH et al. et al
EPI_ISL_451581,Pathology Sydney South West - NSW Health Pathology,NSW Health Pathology - Institute of Clinical Pathology and Medical Research; Westmead Hospital; University of Sydney,CIDM-PH et al. et al
EPI_ISL_451582,Pathology West - NSW Health Pathology,NSW Health Pathology - Institute of Clinical Pathology and Medical Research; Westmead Hospital; University of Sydney,CIDM-PH et al. et al
EPI_ISL_451583,Medlab Pathology,NSW Health Pathology - Institute of Clinical Pathology and Medical Research; Westmead Hospital; University of Sydney,CIDM-PH et al. et al
EPI_ISL_451584,Pathology West - NSW Health Pathology,NSW Health Pathology - Institute of Clinical Pathology and Medical Research; Westmead Hospital; University of Sydney,CIDM-PH et al. et al
EPI_ISL_451586,Pathology West - NSW Health Pathology,NSW Health Pathology - Institute of Clinical Pathology and Medical Research; Westmead Hospital; University of Sydney,CIDM-PH et al. et al
EPI_ISL_451587,Pathology North Hunter- NSW Health Pathology,NSW Health Pathology - Institute of Clinical Pathology and Medical Research; Westmead Hospital; University of Sydney,CIDM-PH et al. et al
EPI_ISL_451588,ACT pathology,NSW Health Pathology - Institute of Clinical Pathology and Medical Research; Westmead Hospital; University of Sydney,CIDM-PH et al. et al
EPI_ISL_451589,Pathology North Hunter- NSW Health Pathology,NSW Health Pathology - Institute of Clinical Pathology and Medical Research; Westmead Hospital; University of Sydney,CIDM-PH et al. et al
EPI_ISL_451590,ACT pathology,NSW Health Pathology - Institute of Clinical Pathology and Medical Research; Westmead Hospital; University of Sydney,CIDM-PH et al. et al
EPI_ISL_451591,ACT pathology,NSW Health Pathology - Institute of Clinical Pathology and Medical Research; Westmead Hospital; University of Sydney,CIDM-PH et al. et al
EPI_ISL_427654,Centre for Infectious Diseases and Microbiology Public Health,NSW Health Pathology - Institute of Clinical Pathology and Medical Research; Westmead Hospital; University of Sydney,Sadsad R et al
EPI_ISL_451592,ACT pathology,NSW Health Pathology - Institute of Clinical Pathology and Medical Research; Westmead Hospital; University of Sydney,CIDM-PH et al. et al
EPI_ISL_451593,ACT pathology,NSW Health Pathology - Institute of Clinical Pathology and Medical Research; Westmead Hospital; University of Sydney,CIDM-PH et al. et al
EPI_ISL_451594,Childrens Hospital Westmead,NSW Health Pathology - Institute of Clinical Pathology and Medical Research; Westmead Hospital; University of Sydney,CIDM-PH et al. et al
EPI_ISL_451595,ACT pathology,NSW Health Pathology - Institute of Clinical Pathology and Medical Research; Westmead Hospital; University of Sydney,CIDM-PH et al. et al
EPI_ISL_451596,ACT pathology,NSW Health Pathology - Institute of Clinical Pathology and Medical Research; Westmead Hospital; University of Sydney,CIDM-PH et al. et al
EPI_ISL_451597,Medlab Pathology,NSW Health Pathology - Institute of Clinical Pathology and Medical Research; Westmead Hospital; University of Sydney,CIDM-PH et al. et al
EPI_ISL_451598,ACT pathology,NSW Health Pathology - Institute of Clinical Pathology and Medical Research; Westmead Hospital; University of Sydney,CIDM-PH et al. et al
EPI_ISL_451599,Australian Clinical Labs,NSW Health Pathology - Institute of Clinical Pathology and Medical Research; Westmead Hospital; University of Sydney,CIDM-PH et al. et al
EPI_ISL_451600,Pathology North Hunter- NSW Health Pathology,NSW Health Pathology - Institute of Clinical Pathology and Medical Research; Westmead Hospital; University of Sydney,CIDM-PH et al. et al
EPI_ISL_451601,Douglas Hanly Moir Pathology,NSW Health Pathology - Institute of Clinical Pathology and Medical Research; Westmead Hospital; University of Sydney,CIDM-PH et al. et al
EPI_ISL_427655,Centre for Infectious Diseases and Microbiology Public Health,NSW Health Pathology - Institute of Clinical Pathology and Medical Research; Westmead Hospital; University of Sydney,Draper J et al
EPI_ISL_451602,Laverty Pathology,NSW Health Pathology - Institute of Clinical Pathology and Medical Research; Westmead Hospital; University of Sydney,CIDM-PH et al. et al
EPI_ISL_451603,Pathology Sydney South West - NSW Health Pathology,NSW Health Pathology - Institute of Clinical Pathology and Medical Research; Westmead Hospital; University of Sydney,CIDM-PH et al. et al
EPI_ISL_451604,Pathology North - NSW Health Pathology,NSW Health Pathology - Institute of Clinical Pathology and Medical Research; Westmead Hospital; University of Sydney,CIDM-PH et al. et al
EPI_ISL_451605,Childrens Hospital Westmead,NSW Health Pathology - Institute of Clinical Pathology and Medical Research; Westmead Hospital; University of Sydney,CIDM-PH et al. et al
EPI_ISL_451606,Pathology West - NSW Health Pathology,NSW Health Pathology - Institute of Clinical Pathology and Medical Research; Westmead Hospital; University of Sydney,CIDM-PH et al. et al
EPI_ISL_451607,Pathology West - NSW Health Pathology,NSW Health Pathology - Institute of Clinical Pathology and Medical Research; Westmead Hospital; University of Sydney,CIDM-PH et al. et al
EPI_ISL_451608,Pathology Sydney South West - NSW Health Pathology,NSW Health Pathology - Institute of Clinical Pathology and Medical Research; Westmead Hospital; University of Sydney,CIDM-PH et al. et al
EPI_ISL_451609,Laverty Pathology,NSW Health Pathology - Institute of Clinical Pathology and Medical Research; Westmead Hospital; University of Sydney,CIDM-PH et al. et al
EPI_ISL_451610,Medlab Pathology,NSW Health Pathology - Institute of Clinical Pathology and Medical Research; Westmead Hospital; University of Sydney,CIDM-PH et al. et al
EPI_ISL_417393,Centre for Infectious Diseases and Microbiology Public Health,NSW Health Pathology - Institute of Clinical Pathology and Medical Research; Westmead Hospital; University of Sydney,Holmes EC et al
EPI_ISL_451611,Laverty Pathology,NSW Health Pathology - Institute of Clinical Pathology and Medical Research; Westmead Hospital; University of Sydney,CIDM-PH et al. et al
EPI_ISL_451612,ACT pathology,NSW Health Pathology - Institute of Clinical Pathology and Medical Research; Westmead Hospital; University of Sydney,CIDM-PH et al. et al
EPI_ISL_451613,Pathology West - NSW Health Pathology,NSW Health Pathology - Institute of Clinical Pathology and Medical Research; Westmead Hospital; University of Sydney,CIDM-PH et al. et al
EPI_ISL_451614,Pathology West - NSW Health Pathology,NSW Health Pathology - Institute of Clinical Pathology and Medical Research; Westmead Hospital; University of Sydney,CIDM-PH et al. et al
EPI_ISL_451615,Pathology West - NSW Health Pathology,NSW Health Pathology - Institute of Clinical Pathology and Medical Research; Westmead Hospital; University of Sydney,CIDM-PH et al. et al
EPI_ISL_451616,Pathology West - NSW Health Pathology,NSW Health Pathology - Institute of Clinical Pathology and Medical Research; Westmead Hospital; University of Sydney,CIDM-PH et al. et al
EPI_ISL_451617,Pathology West - NSW Health Pathology,NSW Health Pathology - Institute of Clinical Pathology and Medical Research; Westmead Hospital; University of Sydney,CIDM-PH et al. et al
EPI_ISL_451618,Pathology West - NSW Health Pathology,NSW Health Pathology - Institute of Clinical Pathology and Medical Research; Westmead Hospital; University of Sydney,CIDM-PH et al. et al
EPI_ISL_451619,Pathology West - NSW Health Pathology,NSW Health Pathology - Institute of Clinical Pathology and Medical Research; Westmead Hospital; University of Sydney,CIDM-PH et al. et al
EPI_ISL_451620,Pathology West - NSW Health Pathology,NSW Health Pathology - Institute of Clinical Pathology and Medical Research; Westmead Hospital; University of Sydney,CIDM-PH et al. et al
EPI_ISL_417394,Centre for Infectious Diseases and Microbiology Public Health,NSW Health Pathology - Institute of Clinical Pathology and Medical Research; Westmead Hospital; University of Sydney,O’Sullivan MV et al
EPI_ISL_451621,Pathology West - NSW Health Pathology,NSW Health Pathology - Institute of Clinical Pathology and Medical Research; Westmead Hospital; University of Sydney,CIDM-PH et al. et al
EPI_ISL_451622,Pathology West - NSW Health Pathology,NSW Health Pathology - Institute of Clinical Pathology and Medical Research; Westmead Hospital; University of Sydney,CIDM-PH et al. et al
EPI_ISL_451623,Pathology West - NSW Health Pathology,NSW Health Pathology - Institute of Clinical Pathology and Medical Research; Westmead Hospital; University of Sydney,CIDM-PH et al. et al
EPI_ISL_451624,Pathology West - NSW Health Pathology,NSW Health Pathology - Institute of Clinical Pathology and Medical Research; Westmead Hospital; University of Sydney,CIDM-PH et al. et al
EPI_ISL_451625,Pathology West - NSW Health Pathology,NSW Health Pathology - Institute of Clinical Pathology and Medical Research; Westmead Hospital; University of Sydney,CIDM-PH et al. et al
EPI_ISL_451626,Pathology West - NSW Health Pathology,NSW Health Pathology - Institute of Clinical Pathology and Medical Research; Westmead Hospital; University of Sydney,CIDM-PH et al. et al
EPI_ISL_451627,Pathology West - NSW Health Pathology,NSW Health Pathology - Institute of Clinical Pathology and Medical Research; Westmead Hospital; University of Sydney,CIDM-PH et al. et al
EPI_ISL_451628,Pathology West - NSW Health Pathology,NSW Health Pathology - Institute of Clinical Pathology and Medical Research; Westmead Hospital; University of Sydney,CIDM-PH et al. et al
EPI_ISL_451629,Pathology West - NSW Health Pathology,NSW Health Pathology - Institute of Clinical Pathology and Medical Research; Westmead Hospital; University of Sydney,CIDM-PH et al. et al
EPI_ISL_451630,Pathology West - NSW Health Pathology,NSW Health Pathology - Institute of Clinical Pathology and Medical Research; Westmead Hospital; University of Sydney,CIDM-PH et al. et al
EPI_ISL_417395,Centre for Infectious Diseases and Microbiology Public Health,NSW Health Pathology - Institute of Clinical Pathology and Medical Research; Westmead Hospital; University of Sydney,Sintchenko V et al
EPI_ISL_451631,Laverty Pathology,NSW Health Pathology - Institute of Clinical Pathology and Medical Research; Westmead Hospital; University of Sydney,CIDM-PH et al. et al
EPI_ISL_451632,South Eastern Area Laboratory Services,NSW Health Pathology - Institute of Clinical Pathology and Medical Research; Westmead Hospital; University of Sydney,CIDM-PH et al. et al
EPI_ISL_451633,South Eastern Area Laboratory Services,NSW Health Pathology - Institute of Clinical Pathology and Medical Research; Westmead Hospital; University of Sydney,CIDM-PH et al. et al
EPI_ISL_451634,South Eastern Area Laboratory Services,NSW Health Pathology - Institute of Clinical Pathology and Medical Research; Westmead Hospital; University of Sydney,CIDM-PH et al. et al
EPI_ISL_451635,South Eastern Area Laboratory Services,NSW Health Pathology - Institute of Clinical Pathology and Medical Research; Westmead Hospital; University of Sydney,CIDM-PH et al. et al
EPI_ISL_451636,South Eastern Area Laboratory Services,NSW Health Pathology - Institute of Clinical Pathology and Medical Research; Westmead Hospital; University of Sydney,CIDM-PH et al. et al
EPI_ISL_451637,Pathology West - NSW Health Pathology,NSW Health Pathology - Institute of Clinical Pathology and Medical Research; Westmead Hospital; University of Sydney,CIDM-PH et al. et al
EPI_ISL_451638,Pathology West - NSW Health Pathology,NSW Health Pathology - Institute of Clinical Pathology and Medical Research; Westmead Hospital; University of Sydney,CIDM-PH et al. et al
EPI_ISL_451639,Pathology West - NSW Health Pathology,NSW Health Pathology - Institute of Clinical Pathology and Medical Research; Westmead Hospital; University of Sydney,CIDM-PH et al. et al
EPI_ISL_417396,Centre for Infectious Diseases and Microbiology Public Health,NSW Health Pathology - Institute of Clinical Pathology and Medical Research; Westmead Hospital; University of Sydney,Chen SC et al
EPI_ISL_451640,Pathology West - NSW Health Pathology,NSW Health Pathology - Institute of Clinical Pathology and Medical Research; Westmead Hospital; University of Sydney,CIDM-PH et al. et al
EPI_ISL_451641,Laverty Pathology,NSW Health Pathology - Institute of Clinical Pathology and Medical Research; Westmead Hospital; University of Sydney,CIDM-PH et al. et al
EPI_ISL_451642,Pathology Sydney South West - NSW Health Pathology,NSW Health Pathology - Institute of Clinical Pathology and Medical Research; Westmead Hospital; University of Sydney,CIDM-PH et al. et al
EPI_ISL_451643,Pathology Sydney South West - NSW Health Pathology,NSW Health Pathology - Institute of Clinical Pathology and Medical Research; Westmead Hospital; University of Sydney,CIDM-PH et al. et al
EPI_ISL_417397,Centre for Infectious Diseases and Microbiology Public Health,NSW Health Pathology - Institute of Clinical Pathology and Medical Research; Westmead Hospital; University of Sydney,Maddocks S et al
EPI_ISL_417398,Centre for Infectious Diseases and Microbiology Public Health,NSW Health Pathology - Institute of Clinical Pathology and Medical Research; Westmead Hospital; University of Sydney,Kok J et al
EPI_ISL_417399,Centre for Infectious Diseases and Microbiology Public Health,NSW Health Pathology - Institute of Clinical Pathology and Medical Research; Westmead Hospital; University of Sydney,Dwyer DE et al
EPI_ISL_417400,Centre for Infectious Diseases and Microbiology Public Health,NSW Health Pathology - Institute of Clinical Pathology and Medical Research; Westmead Hospital; University of Sydney,Rockett R et al
EPI_ISL_417401,Centre for Infectious Diseases and Microbiology Public Health,NSW Health Pathology - Institute of Clinical Pathology and Medical Research; Westmead Hospital; University of Sydney,Eden J-S et al
EPI_ISL_427658,Centre for Infectious Diseases and Microbiology Public Health,NSW Health Pathology - Institute of Clinical Pathology and Medical Research; Westmead Hospital; University of Sydney,Sim E et al
EPI_ISL_417402,Centre for Infectious Diseases and Microbiology Public Health,NSW Health Pathology - Institute of Clinical Pathology and Medical Research; Westmead Hospital; University of Sydney,Lam C et al
EPI_ISL_417403,Centre for Infectious Diseases and Microbiology Public Health,NSW Health Pathology - Institute of Clinical Pathology and Medical Research; Westmead Hospital; University of Sydney,Gray K et al
EPI_ISL_455028,Pathology West - NSW Health Pathology,NSW Health Pathology - Institute of Clinical Pathology and Medical Research; Westmead Hospital; University of Sydney,CIDM-PH et al. et al
EPI_ISL_455029,Pathology West - NSW Health Pathology,NSW Health Pathology - Institute of Clinical Pathology and Medical Research; Westmead Hospital; University of Sydney,CIDM-PH et al. et al
EPI_ISL_427659,Centre for Infectious Diseases and Microbiology Public Health,NSW Health Pathology - Institute of Clinical Pathology and Medical Research; Westmead Hospital; University of Sydney,Bachmann N et al
EPI_ISL_455030,Pathology West - NSW Health Pathology,NSW Health Pathology - Institute of Clinical Pathology and Medical Research; Westmead Hospital; University of Sydney,CIDM-PH et al. et al
EPI_ISL_455031,Pathology West - NSW Health Pathology,NSW Health Pathology - Institute of Clinical Pathology and Medical Research; Westmead Hospital; University of Sydney,CIDM-PH et al. et al
EPI_ISL_455032,Pathology West - NSW Health Pathology,NSW Health Pathology - Institute of Clinical Pathology and Medical Research; Westmead Hospital; University of Sydney,CIDM-PH et al. et al
EPI_ISL_455033,Pathology West - NSW Health Pathology,NSW Health Pathology - Institute of Clinical Pathology and Medical Research; Westmead Hospital; University of Sydney,CIDM-PH et al. et al
EPI_ISL_455034,Pathology West - NSW Health Pathology,NSW Health Pathology - Institute of Clinical Pathology and Medical Research; Westmead Hospital; University of Sydney,CIDM-PH et al. et al
EPI_ISL_455035,Pathology West - NSW Health Pathology,NSW Health Pathology - Institute of Clinical Pathology and Medical Research; Westmead Hospital; University of Sydney,CIDM-PH et al. et al
EPI_ISL_455036,South Eastern Area Laboratory Services,NSW Health Pathology - Institute of Clinical Pathology and Medical Research; Westmead Hospital; University of Sydney,CIDM-PH et al. et al
EPI_ISL_455037,Pathology Sydney South West - NSW Health Pathology,NSW Health Pathology - Institute of Clinical Pathology and Medical Research; Westmead Hospital; University of Sydney,CIDM-PH et al. et al
EPI_ISL_455038,Pathology West - NSW Health Pathology,NSW Health Pathology - Institute of Clinical Pathology and Medical Research; Westmead Hospital; University of Sydney,CIDM-PH et al. et al
EPI_ISL_455039,Pathology West - NSW Health Pathology,NSW Health Pathology - Institute of Clinical Pathology and Medical Research; Westmead Hospital; University of Sydney,CIDM-PH et al. et al
EPI_ISL_417404,Centre for Infectious Diseases and Microbiology Public Health,NSW Health Pathology - Institute of Clinical Pathology and Medical Research; Westmead Hospital; University of Sydney,Timms V et al
EPI_ISL_455040,Pathology West - NSW Health Pathology,NSW Health Pathology - Institute of Clinical Pathology and Medical Research; Westmead Hospital; University of Sydney,CIDM-PH et al. et al
EPI_ISL_455041,Laverty Pathology,NSW Health Pathology - Institute of Clinical Pathology and Medical Research; Westmead Hospital; University of Sydney,CIDM-PH et al. et al
EPI_ISL_455042,ACT Pathology,NSW Health Pathology - Institute of Clinical Pathology and Medical Research; Westmead Hospital; University of Sydney,CIDM-PH et al. et al
EPI_ISL_455043,ACT Pathology,NSW Health Pathology - Institute of Clinical Pathology and Medical Research; Westmead Hospital; University of Sydney,CIDM-PH et al. et al
EPI_ISL_455044,Pathology West - NSW Health Pathology,NSW Health Pathology - Institute of Clinical Pathology and Medical Research; Westmead Hospital; University of Sydney,CIDM-PH et al. et al
EPI_ISL_455045,Pathology West - NSW Health Pathology,NSW Health Pathology - Institute of Clinical Pathology and Medical Research; Westmead Hospital; University of Sydney,CIDM-PH et al. et al
EPI_ISL_455046,Pathology West - NSW Health Pathology,NSW Health Pathology - Institute of Clinical Pathology and Medical Research; Westmead Hospital; University of Sydney,CIDM-PH et al. et al
EPI_ISL_455047,Pathology West - NSW Health Pathology,NSW Health Pathology - Institute of Clinical Pathology and Medical Research; Westmead Hospital; University of Sydney,CIDM-PH et al. et al
EPI_ISL_455048,Laverty Pathology,NSW Health Pathology - Institute of Clinical Pathology and Medical Research; Westmead Hospital; University of Sydney,CIDM-PH et al. et al
EPI_ISL_455049,Pathology West - NSW Health Pathology,NSW Health Pathology - Institute of Clinical Pathology and Medical Research; Westmead Hospital; University of Sydney,CIDM-PH et al. et al
EPI_ISL_427660,Centre for Infectious Diseases and Microbiology Public Health,NSW Health Pathology - Institute of Clinical Pathology and Medical Research; Westmead Hospital; University of Sydney,Rockett R et al
EPI_ISL_455050,ACT Pathology,NSW Health Pathology - Institute of Clinical Pathology and Medical Research; Westmead Hospital; University of Sydney,CIDM-PH et al. et al
EPI_ISL_455051,Douglas Hanly Moir Pathology,NSW Health Pathology - Institute of Clinical Pathology and Medical Research; Westmead Hospital; University of Sydney,CIDM-PH et al. et al
EPI_ISL_455052,Douglas Hanly Moir Pathology,NSW Health Pathology - Institute of Clinical Pathology and Medical Research; Westmead Hospital; University of Sydney,CIDM-PH et al. et al
EPI_ISL_455053,Douglas Hanly Moir Pathology,NSW Health Pathology - Institute of Clinical Pathology and Medical Research; Westmead Hospital; University of Sydney,CIDM-PH et al. et al
EPI_ISL_455054,South Eastern Area Laboratory Services,NSW Health Pathology - Institute of Clinical Pathology and Medical Research; Westmead Hospital; University of Sydney,CIDM-PH et al. et al
EPI_ISL_455055,Pathology West - NSW Health Pathology,NSW Health Pathology - Institute of Clinical Pathology and Medical Research; Westmead Hospital; University of Sydney,CIDM-PH et al. et al
EPI_ISL_455056,Pathology West - NSW Health Pathology,NSW Health Pathology - Institute of Clinical Pathology and Medical Research; Westmead Hospital; University of Sydney,CIDM-PH et al. et al
EPI_ISL_455057,Pathology West - NSW Health Pathology,NSW Health Pathology - Institute of Clinical Pathology and Medical Research; Westmead Hospital; University of Sydney,CIDM-PH et al. et al
EPI_ISL_455058,Pathology West - NSW Health Pathology,NSW Health Pathology - Institute of Clinical Pathology and Medical Research; Westmead Hospital; University of Sydney,CIDM-PH et al. et al
EPI_ISL_455059,Pathology West - NSW Health Pathology,NSW Health Pathology - Institute of Clinical Pathology and Medical Research; Westmead Hospital; University of Sydney,CIDM-PH et al. et al
EPI_ISL_417405,Centre for Infectious Diseases and Microbiology Public Health,NSW Health Pathology - Institute of Clinical Pathology and Medical Research; Westmead Hospital; University of Sydney,Gall M et al
EPI_ISL_455060,Pathology West - NSW Health Pathology,NSW Health Pathology - Institute of Clinical Pathology and Medical Research; Westmead Hospital; University of Sydney,CIDM-PH et al. et al
EPI_ISL_455061,Pathology West - NSW Health Pathology,NSW Health Pathology - Institute of Clinical Pathology and Medical Research; Westmead Hospital; University of Sydney,CIDM-PH et al. et al
EPI_ISL_455062,Pathology West - NSW Health Pathology,NSW Health Pathology - Institute of Clinical Pathology and Medical Research; Westmead Hospital; University of Sydney,CIDM-PH et al. et al
EPI_ISL_455063,Laverty Pathology,NSW Health Pathology - Institute of Clinical Pathology and Medical Research; Westmead Hospital; University of Sydney,CIDM-PH et al. et al
EPI_ISL_455064,Pathology West - NSW Health Pathology,NSW Health Pathology - Institute of Clinical Pathology and Medical Research; Westmead Hospital; University of Sydney,CIDM-PH et al. et al
EPI_ISL_455065,Douglas Hanly Moir Pathology,NSW Health Pathology - Institute of Clinical Pathology and Medical Research; Westmead Hospital; University of Sydney,CIDM-PH et al. et al
EPI_ISL_455066,Pathology West - NSW Health Pathology,NSW Health Pathology - Institute of Clinical Pathology and Medical Research; Westmead Hospital; University of Sydney,CIDM-PH et al. et al
EPI_ISL_455067,Pathology West - NSW Health Pathology,NSW Health Pathology - Institute of Clinical Pathology and Medical Research; Westmead Hospital; University of Sydney,CIDM-PH et al. et al
EPI_ISL_455068,Childrens Hospital Westmead,NSW Health Pathology - Institute of Clinical Pathology and Medical Research; Westmead Hospital; University of Sydney,CIDM-PH et al. et al
EPI_ISL_417406,Centre for Infectious Diseases and Microbiology Public Health,NSW Health Pathology - Institute of Clinical Pathology and Medical Research; Westmead Hospital; University of Sydney,Arnott A et al
EPI_ISL_455069,Pathology West - NSW Health Pathology,NSW Health Pathology - Institute of Clinical Pathology and Medical Research; Westmead Hospital; University of Sydney,CIDM-PH et al. et al
EPI_ISL_455070,Pathology West - NSW Health Pathology,NSW Health Pathology - Institute of Clinical Pathology and Medical Research; Westmead Hospital; University of Sydney,CIDM-PH et al. et al
EPI_ISL_455071,Pathology Sydney South West - NSW Health Pathology,NSW Health Pathology - Institute of Clinical Pathology and Medical Research; Westmead Hospital; University of Sydney,CIDM-PH et al. et al
EPI_ISL_455072,Sullivan Nicolaides Pathology,NSW Health Pathology - Institute of Clinical Pathology and Medical Research; Westmead Hospital; University of Sydney,CIDM-PH et al. et al
EPI_ISL_455073,Sullivan Nicolaides Pathology,NSW Health Pathology - Institute of Clinical Pathology and Medical Research; Westmead Hospital; University of Sydney,CIDM-PH et al. et al
EPI_ISL_455074,ACT Pathology,NSW Health Pathology - Institute of Clinical Pathology and Medical Research; Westmead Hospital; University of Sydney,CIDM-PH et al. et al
EPI_ISL_455075,South Eastern Area Laboratory Services,NSW Health Pathology - Institute of Clinical Pathology and Medical Research; Westmead Hospital; University of Sydney,CIDM-PH et al. et al
EPI_ISL_455076,South Eastern Area Laboratory Services,NSW Health Pathology - Institute of Clinical Pathology and Medical Research; Westmead Hospital; University of Sydney,CIDM-PH et al. et al
EPI_ISL_455077,South Eastern Area Laboratory Services,NSW Health Pathology - Institute of Clinical Pathology and Medical Research; Westmead Hospital; University of Sydney,CIDM-PH et al. et al
EPI_ISL_455078,South Eastern Area Laboratory Services,NSW Health Pathology - Institute of Clinical Pathology and Medical Research; Westmead Hospital; University of Sydney,CIDM-PH et al. et al
EPI_ISL_417407,Centre for Infectious Diseases and Microbiology Public Health,NSW Health Pathology - Institute of Clinical Pathology and Medical Research; Westmead Hospital; University of Sydney,Sadsad R et al
EPI_ISL_455079,South Eastern Area Laboratory Services,NSW Health Pathology - Institute of Clinical Pathology and Medical Research; Westmead Hospital; University of Sydney,CIDM-PH et al. et al
EPI_ISL_455080,South Eastern Area Laboratory Services,NSW Health Pathology - Institute of Clinical Pathology and Medical Research; Westmead Hospital; University of Sydney,CIDM-PH et al. et al
EPI_ISL_455081,South Eastern Area Laboratory Services,NSW Health Pathology - Institute of Clinical Pathology and Medical Research; Westmead Hospital; University of Sydney,CIDM-PH et al. et al
EPI_ISL_455082,South Eastern Area Laboratory Services,NSW Health Pathology - Institute of Clinical Pathology and Medical Research; Westmead Hospital; University of Sydney,CIDM-PH et al. et al
EPI_ISL_455083,South Eastern Area Laboratory Services,NSW Health Pathology - Institute of Clinical Pathology and Medical Research; Westmead Hospital; University of Sydney,CIDM-PH et al. et al
EPI_ISL_455084,South Eastern Area Laboratory Services,NSW Health Pathology - Institute of Clinical Pathology and Medical Research; Westmead Hospital; University of Sydney,CIDM-PH et al. et al
EPI_ISL_455085,South Eastern Area Laboratory Services,NSW Health Pathology - Institute of Clinical Pathology and Medical Research; Westmead Hospital; University of Sydney,CIDM-PH et al. et al
EPI_ISL_455086,South Eastern Area Laboratory Services,NSW Health Pathology - Institute of Clinical Pathology and Medical Research; Westmead Hospital; University of Sydney,CIDM-PH et al. et al
EPI_ISL_455087,South Eastern Area Laboratory Services,NSW Health Pathology - Institute of Clinical Pathology and Medical Research; Westmead Hospital; University of Sydney,CIDM-PH et al. et al
EPI_ISL_455088,South Eastern Area Laboratory Services,NSW Health Pathology - Institute of Clinical Pathology and Medical Research; Westmead Hospital; University of Sydney,CIDM-PH et al. et al
EPI_ISL_455089,South Eastern Area Laboratory Services,NSW Health Pathology - Institute of Clinical Pathology and Medical Research; Westmead Hospital; University of Sydney,CIDM-PH et al. et al
EPI_ISL_455090,South Eastern Area Laboratory Services,NSW Health Pathology - Institute of Clinical Pathology and Medical Research; Westmead Hospital; University of Sydney,CIDM-PH et al. et al
EPI_ISL_455091,South Eastern Area Laboratory Services,NSW Health Pathology - Institute of Clinical Pathology and Medical Research; Westmead Hospital; University of Sydney,CIDM-PH et al. et al
EPI_ISL_455092,South Eastern Area Laboratory Services,NSW Health Pathology - Institute of Clinical Pathology and Medical Research; Westmead Hospital; University of Sydney,CIDM-PH et al. et al
EPI_ISL_455093,South Eastern Area Laboratory Services,NSW Health Pathology - Institute of Clinical Pathology and Medical Research; Westmead Hospital; University of Sydney,CIDM-PH et al. et al
EPI_ISL_455094,Pathology Sydney South West - NSW Health Pathology,NSW Health Pathology - Institute of Clinical Pathology and Medical Research; Westmead Hospital; University of Sydney,CIDM-PH et al. et al
EPI_ISL_455095,Pathology West - NSW Health Pathology,NSW Health Pathology - Institute of Clinical Pathology and Medical Research; Westmead Hospital; University of Sydney,CIDM-PH et al. et al
EPI_ISL_455096,South Eastern Area Laboratory Services,NSW Health Pathology - Institute of Clinical Pathology and Medical Research; Westmead Hospital; University of Sydney,CIDM-PH et al. et al
EPI_ISL_455097,South Eastern Area Laboratory Services,NSW Health Pathology - Institute of Clinical Pathology and Medical Research; Westmead Hospital; University of Sydney,CIDM-PH et al. et al
EPI_ISL_455098,South Eastern Area Laboratory Services,NSW Health Pathology - Institute of Clinical Pathology and Medical Research; Westmead Hospital; University of Sydney,CIDM-PH et al. et al
EPI_ISL_417408,Centre for Infectious Diseases and Microbiology Public Health,NSW Health Pathology - Institute of Clinical Pathology and Medical Research; Westmead Hospital; University of Sydney,Carter I et al
EPI_ISL_455099,South Eastern Area Laboratory Services,NSW Health Pathology - Institute of Clinical Pathology and Medical Research; Westmead Hospital; University of Sydney,CIDM-PH et al. et al
EPI_ISL_417409,Centre for Infectious Diseases and Microbiology Public Health,NSW Health Pathology - Institute of Clinical Pathology and Medical Research; Westmead Hospital; University of Sydney,Rahman H et al
EPI_ISL_417410,Centre for Infectious Diseases and Microbiology Public Health,NSW Health Pathology - Institute of Clinical Pathology and Medical Research; Westmead Hospital; University of Sydney,Holmes EC et al
EPI_ISL_427662,Centre for Infectious Diseases and Microbiology Public Health,NSW Health Pathology - Institute of Clinical Pathology and Medical Research; Westmead Hospital; University of Sydney,Lam C et al
EPI_ISL_427663,Centre for Infectious Diseases and Microbiology Public Health,NSW Health Pathology - Institute of Clinical Pathology and Medical Research; Westmead Hospital; University of Sydney,Timms V et al
EPI_ISL_417411,Centre for Infectious Diseases and Microbiology Public Health,NSW Health Pathology - Institute of Clinical Pathology and Medical Research; Westmead Hospital; University of Sydney,O’Sullivan MV et al
EPI_ISL_417412,Centre for Infectious Diseases and Microbiology Public Health,NSW Health Pathology - Institute of Clinical Pathology and Medical Research; Westmead Hospital; University of Sydney,Sintchenko V et al
EPI_ISL_427664,Centre for Infectious Diseases and Microbiology Public Health,NSW Health Pathology - Institute of Clinical Pathology and Medical Research; Westmead Hospital; University of Sydney,Timms V et al
EPI_ISL_427773,Centre for Infectious Diseases and Microbiology Public Health,NSW Health Pathology - Institute of Clinical Pathology and Medical Research; Westmead Hospital; University of Sydney,Lam C et al
EPI_ISL_427645,Centre for Infectious Diseases and Microbiology Public Health,NSW Health Pathology - Institute of Clinical Pathology and Medical Research; Westmead Hospital; University of Sydney,Gray K et al
EPI_ISL_427646,Centre for Infectious Diseases and Microbiology Public Health,NSW Health Pathology - Institute of Clinical Pathology and Medical Research; Westmead Hospital; University of Sydney,Timms V et al
EPI_ISL_427733,Centre for Infectious Diseases and Microbiology Public Health,NSW Health Pathology - Institute of Clinical Pathology and Medical Research; Westmead Hospital; University of Sydney,Gall M et al
EPI_ISL_427751,Centre for Infectious Diseases and Microbiology Public Health,NSW Health Pathology - Institute of Clinical Pathology and Medical Research; Westmead Hospital; University of Sydney,Arnott A et al
EPI_ISL_427705,Centre for Infectious Diseases and Microbiology Public Health,NSW Health Pathology - Institute of Clinical Pathology and Medical Research; Westmead Hospital; University of Sydney,Sadsad R et al
EPI_ISL_427757,Centre for Infectious Diseases and Microbiology Public Health,NSW Health Pathology - Institute of Clinical Pathology and Medical Research; Westmead Hospital; University of Sydney,Draper J et al
EPI_ISL_427759,Centre for Infectious Diseases and Microbiology Public Health,NSW Health Pathology - Institute of Clinical Pathology and Medical Research; Westmead Hospital; University of Sydney,Sim E et al
EPI_ISL_427744,Centre for Infectious Diseases and Microbiology Public Health,NSW Health Pathology - Institute of Clinical Pathology and Medical Research; Westmead Hospital; University of Sydney,Bachmann N et al
EPI_ISL_427750,Centre for Infectious Diseases and Microbiology Public Health,NSW Health Pathology - Institute of Clinical Pathology and Medical Research; Westmead Hospital; University of Sydney,Rockett R et al
EPI_ISL_427706,Centre for Infectious Diseases and Microbiology Public Health,NSW Health Pathology - Institute of Clinical Pathology and Medical Research; Westmead Hospital; University of Sydney,Lam C et al
EPI_ISL_427703,Centre for Infectious Diseases and Microbiology Public Health,NSW Health Pathology - Institute of Clinical Pathology and Medical Research; Westmead Hospital; University of Sydney,Gray K et al
EPI_ISL_427704,Centre for Infectious Diseases and Microbiology Public Health,NSW Health Pathology - Institute of Clinical Pathology and Medical Research; Westmead Hospital; University of Sydney,Timms V et al
EPI_ISL_427729,Centre for Infectious Diseases and Microbiology Public Health,NSW Health Pathology - Institute of Clinical Pathology and Medical Research; Westmead Hospital; University of Sydney,Gall M et al
EPI_ISL_427770,Centre for Infectious Diseases and Microbiology Public Health,NSW Health Pathology - Institute of Clinical Pathology and Medical Research; Westmead Hospital; University of Sydney,Arnott A et al
EPI_ISL_427790,Centre for Infectious Diseases and Microbiology Public Health,NSW Health Pathology - Institute of Clinical Pathology and Medical Research; Westmead Hospital; University of Sydney,Sadsad R et al
EPI_ISL_427690,Centre for Infectious Diseases and Microbiology Public Health,NSW Health Pathology - Institute of Clinical Pathology and Medical Research; Westmead Hospital; University of Sydney,Draper J et al
EPI_ISL_427720,Centre for Infectious Diseases and Microbiology Public Health,NSW Health Pathology - Institute of Clinical Pathology and Medical Research; Westmead Hospital; University of Sydney,Sim E et al
EPI_ISL_427805,Centre for Infectious Diseases and Microbiology Public Health,NSW Health Pathology - Institute of Clinical Pathology and Medical Research; Westmead Hospital; University of Sydney,Bachmann N et al
EPI_ISL_427711,"ACT Pathology, The Canberra Hospital",NSW Health Pathology - Institute of Clinical Pathology and Medical Research; Westmead Hospital; University of Sydney,Rockett R et al
EPI_ISL_427723,Centre for Infectious Diseases and Microbiology Public Health,NSW Health Pathology - Institute of Clinical Pathology and Medical Research; Westmead Hospital; University of Sydney,Lam C et al
EPI_ISL_427718,"ACT Pathology, The Canberra Hospital",NSW Health Pathology - Institute of Clinical Pathology and Medical Research; Westmead Hospital; University of Sydney,Gray K et al
EPI_ISL_427725,Centre for Infectious Diseases and Microbiology Public Health,NSW Health Pathology - Institute of Clinical Pathology and Medical Research; Westmead Hospital; University of Sydney,Timms V et al
EPI_ISL_427800,Centre for Infectious Diseases and Microbiology Public Health,NSW Health Pathology - Institute of Clinical Pathology and Medical Research; Westmead Hospital; University of Sydney,Gall M et al
EPI_ISL_427702,Centre for Infectious Diseases and Microbiology Public Health,NSW Health Pathology - Institute of Clinical Pathology and Medical Research; Westmead Hospital; University of Sydney,Arnott A et al
EPI_ISL_427776,Centre for Infectious Diseases and Microbiology Public Health,NSW Health Pathology - Institute of Clinical Pathology and Medical Research; Westmead Hospital; University of Sydney,Sadsad R et al
EPI_ISL_427680,Centre for Infectious Diseases and Microbiology Public Health,NSW Health Pathology - Institute of Clinical Pathology and Medical Research; Westmead Hospital; University of Sydney,Draper J et al
EPI_ISL_427712,Centre for Infectious Diseases and Microbiology Public Health,NSW Health Pathology - Institute of Clinical Pathology and Medical Research; Westmead Hospital; University of Sydney,Sim E et al
EPI_ISL_427675,Centre for Infectious Diseases and Microbiology Public Health,NSW Health Pathology - Institute of Clinical Pathology and Medical Research; Westmead Hospital; University of Sydney,Bachmann N et al
EPI_ISL_427681,Centre for Infectious Diseases and Microbiology Public Health,NSW Health Pathology - Institute of Clinical Pathology and Medical Research; Westmead Hospital; University of Sydney,Rockett R et al
EPI_ISL_427716,Centre for Infectious Diseases and Microbiology Public Health,NSW Health Pathology - Institute of Clinical Pathology and Medical Research; Westmead Hospital; University of Sydney,Lam C et al
EPI_ISL_427672,Centre for Infectious Diseases and Microbiology Public Health,NSW Health Pathology - Institute of Clinical Pathology and Medical Research; Westmead Hospital; University of Sydney,Gray K et al
EPI_ISL_427678,Centre for Infectious Diseases and Microbiology Public Health,NSW Health Pathology - Institute of Clinical Pathology and Medical Research; Westmead Hospital; University of Sydney,Timms V et al
EPI_ISL_427769,Centre for Infectious Diseases and Microbiology Public Health,NSW Health Pathology - Institute of Clinical Pathology and Medical Research; Westmead Hospital; University of Sydney,Gall M et al
EPI_ISL_427774,Centre for Infectious Diseases and Microbiology Public Health,NSW Health Pathology - Institute of Clinical Pathology and Medical Research; Westmead Hospital; University of Sydney,Arnott A et al
EPI_ISL_427777,Centre for Infectious Diseases and Microbiology Public Health,NSW Health Pathology - Institute of Clinical Pathology and Medical Research; Westmead Hospital; University of Sydney,Sadsad R et al
EPI_ISL_421636,Pathology North,Public Health Virology Laboratory,Bixing Huang et al
EPI_ISL_419831,Royal Darwin Hospital,"Victorian Infectious Diseases Reference Laboratory and Microbiological Diagnostic Unit Public Health Laboratory, Doherty Institute",Meumann et al
EPI_ISL_419832,Royal Darwin Hospital,"Victorian Infectious Diseases Reference Laboratory and Microbiological Diagnostic Unit Public Health Laboratory, Doherty Institute",Meumann et al
EPI_ISL_419833,Royal Darwin Hospital,"Victorian Infectious Diseases Reference Laboratory and Microbiological Diagnostic Unit Public Health Laboratory, Doherty Institute",Meumann et al
EPI_ISL_419835,Royal Darwin Hospital,"Victorian Infectious Diseases Reference Laboratory and Microbiological Diagnostic Unit Public Health Laboratory, Doherty Institute",Meumann et al
EPI_ISL_426633,Royal Darwin Hospital Pathology,"Microbiological Diagnostic Unit Public Health Laboratory and Victorian Infectious Diseases Reference Laboratory, Doherty Institute",Meumann et al
EPI_ISL_426634,Royal Darwin Hospital Pathology,"Microbiological Diagnostic Unit Public Health Laboratory and Victorian Infectious Diseases Reference Laboratory, Doherty Institute",Meumann et al
EPI_ISL_426898,Royal Darwin Hospital Pathology,"Microbiological Diagnostic Unit Public Health Laboratory and Victorian Infectious Diseases Reference Laboratory, Doherty Institute",Meumann et al
EPI_ISL_426899,Royal Darwin Hospital Pathology,"Microbiological Diagnostic Unit Public Health Laboratory and Victorian Infectious Diseases Reference Laboratory, Doherty Institute",Meumann et al
EPI_ISL_426900,Royal Darwin Hospital Pathology,"Microbiological Diagnostic Unit Public Health Laboratory and Victorian Infectious Diseases Reference Laboratory, Doherty Institute",Meumann et al
EPI_ISL_426901,Royal Darwin Hospital Pathology,"Microbiological Diagnostic Unit Public Health Laboratory and Victorian Infectious Diseases Reference Laboratory, Doherty Institute",Meumann et al
EPI_ISL_426902,Royal Darwin Hospital Pathology,"Microbiological Diagnostic Unit Public Health Laboratory and Victorian Infectious Diseases Reference Laboratory, Doherty Institute",Meumann et al
EPI_ISL_426903,Royal Darwin Hospital Pathology,"Microbiological Diagnostic Unit Public Health Laboratory and Victorian Infectious Diseases Reference Laboratory, Doherty Institute",Meumann et al
EPI_ISL_426904,Royal Darwin Hospital Pathology,"Microbiological Diagnostic Unit Public Health Laboratory and Victorian Infectious Diseases Reference Laboratory, Doherty Institute",Meumann et al
EPI_ISL_426635,Royal Darwin Hospital Pathology,"Microbiological Diagnostic Unit Public Health Laboratory and Victorian Infectious Diseases Reference Laboratory, Doherty Institute",Meumann et al
EPI_ISL_426636,Royal Darwin Hospital Pathology,"Microbiological Diagnostic Unit Public Health Laboratory and Victorian Infectious Diseases Reference Laboratory, Doherty Institute",Meumann et al
EPI_ISL_456497,Royal Darwin Hospital Pathology,"Microbiological Diagnostic Unit Public Health Laboratory, The Peter Doherty Institute for Infection and Immunity",Meumann et al
EPI_ISL_456498,Royal Darwin Hospital Pathology,"Microbiological Diagnostic Unit Public Health Laboratory, The Peter Doherty Institute for Infection and Immunity",Meumann et al
EPI_ISL_407894,Pathology Queensland,Public Health Virology Laboratory,Ben Huang et al
EPI_ISL_407896,Pathology Queensland,Public Health Virology Laboratory,Ben Huang et al
EPI_ISL_410717,Pathology Queensland,Public Health Virology Laboratory,Ben Huang et al
EPI_ISL_410718,Pathology Queensland,Public Health Virology Laboratory,Ben Huang et al
EPI_ISL_414414,Pathology Queensland,Public Health Virology Laboratory,Bixing Huang et al
EPI_ISL_417031,Pathology Queensland,Public Health Virology Laboratory,Bixing Huang et al
EPI_ISL_417032,Rockhampton Base Hospital,Public Health Virology Laboratory,Bixing Huang et al
EPI_ISL_417033,Sullivan Nicolaides Pathology,Public Health Virology Laboratory,Bixing Huang et al
EPI_ISL_418799,Mater Pathology,Public Health Virology Laboratory,Bixing Huang et al
EPI_ISL_418801,Mater Pathology,Public Health Virology Laboratory,Bixing Huang et al
EPI_ISL_418802,Pathology Queensland,Public Health Virology Laboratory,Bixing Huang et al
EPI_ISL_418803,Pathology Queensland,Public Health Virology Laboratory,Bixing Huang et al
EPI_ISL_418804,Pathology Queensland,Public Health Virology Laboratory,Bixing Huang et al
EPI_ISL_418807,Pathology Queensland,Public Health Virology Laboratory,Bixing Huang et al
EPI_ISL_418808,Pathology Queensland,Public Health Virology Laboratory,Bixing Huang et al
EPI_ISL_420878,Mater Pathology,Public Health Virology Laboratory,Bixing Huang et al
EPI_ISL_420879,Mater Pathology,Public Health Virology Laboratory,Bixing Huang et al
EPI_ISL_436097,Prince Charles Hospital,"Public Health Virology Laboratory, Forensics and Scientific Services, Queensland Health",Alyssa Pyke et al
EPI_ISL_436098,Royal Brisbane and Women's Hospital,"Public Health Virology Laboratory, Forensic and Scientific Services, Queensland Health",Alyssa Pyke et al
EPI_ISL_444611,Pathology Queensland,Public Health Virology Laboratory,Bixing Huang et al
EPI_ISL_444612,QML Pathology,Public Health Virology Laboratory,Bixing Huang et al
EPI_ISL_444793,Pathology Queensland,Public Health Virology Laboratory,Bixing Huang et al
EPI_ISL_444794,Cairns Hospital,Public Health Virology Laboratory,Bixing Huang et al
EPI_ISL_447594,Caloundra Hospital,Public Health Virology Laboratory,Bixing Huang et al
EPI_ISL_447595,"Pathology Queensland, Sunshine Coast University Hospital",Public Health Virology Laboratory,Bixing Huang et al
EPI_ISL_468041,SA Pathology,SA Pathology,Lex Leong et al
EPI_ISL_468019,SA Pathology,SA Pathology,Lex Leong et al
EPI_ISL_467990,SA Pathology,SA Pathology,Leong et al
EPI_ISL_468012,SA Pathology,SA Pathology,Lex Leong et al
EPI_ISL_467994,SA Pathology,SA Pathology,Lex Leong et al
EPI_ISL_468017,SA Pathology,SA Pathology,Lex Leong et al
EPI_ISL_468011,SA Pathology,SA Pathology,Lex Leong et al
EPI_ISL_468009,SA Pathology,SA Pathology,Lex Leong et al
EPI_ISL_450193,SA Pathology,SA Pathology,Lex Leong et al
EPI_ISL_451077,SA Pathology,SA Pathology,Lex Leong et al
EPI_ISL_451078,SA Pathology,SA Pathology,Lex Leong et al
EPI_ISL_451079,SA Pathology,SA Pathology,Lex Leong et al
EPI_ISL_451080,SA Pathology,SA Pathology,Lex Leong et al
EPI_ISL_450194,SA Pathology,SA Pathology,Lex Leong et al
EPI_ISL_451081,SA Pathology,SA Pathology,Lex Leong et al
EPI_ISL_450195,SA Pathology,SA Pathology,Lex Leong et al
EPI_ISL_451082,SA Pathology,SA Pathology,Lex Leong et al
EPI_ISL_451083,SA Pathology,SA Pathology,Lex Leong et al
EPI_ISL_451084,SA Pathology,SA Pathology,Lex Leong et al
EPI_ISL_451085,SA Pathology,SA Pathology,Lex Leong et al
EPI_ISL_451086,SA Pathology,SA Pathology,Lex Leong et al
EPI_ISL_451087,SA Pathology,SA Pathology,Lex Leong et al
EPI_ISL_451088,SA Pathology,SA Pathology,Lex Leong et al
EPI_ISL_451089,SA Pathology,SA Pathology,Lex Leong et al
EPI_ISL_451090,SA Pathology,SA Pathology,Lex Leong et al
EPI_ISL_451091,SA Pathology,SA Pathology,Lex Leong et al
EPI_ISL_451092,SA Pathology,SA Pathology,Lex Leong et al
EPI_ISL_451093,SA Pathology,SA Pathology,Lex Leong et al
EPI_ISL_451094,SA Pathology,SA Pathology,Lex Leong et al
EPI_ISL_451095,SA Pathology,SA Pathology,Lex Leong et al
EPI_ISL_451096,SA Pathology,SA Pathology,Lex Leong et al
EPI_ISL_451097,SA Pathology,SA Pathology,Lex Leong et al
EPI_ISL_451098,SA Pathology,SA Pathology,Lex Leong et al
EPI_ISL_451099,SA Pathology,SA Pathology,Lex Leong et al
EPI_ISL_451100,SA Pathology,SA Pathology,Lex Leong et al
EPI_ISL_451101,SA Pathology,SA Pathology,Lex Leong et al
EPI_ISL_451102,SA Pathology,SA Pathology,Lex Leong et al
EPI_ISL_451103,SA Pathology,SA Pathology,Lex Leong et al
EPI_ISL_451104,SA Pathology,SA Pathology,Lex Leong et al
EPI_ISL_451105,SA Pathology,SA Pathology,Lex Leong et al
EPI_ISL_451106,SA Pathology,SA Pathology,Lex Leong et al
EPI_ISL_451107,SA Pathology,SA Pathology,Lex Leong et al
EPI_ISL_451108,SA Pathology,SA Pathology,Lex Leong et al
EPI_ISL_451109,SA Pathology,SA Pathology,Lex Leong et al
EPI_ISL_451110,SA Pathology,SA Pathology,Lex Leong et al
EPI_ISL_451111,SA Pathology,SA Pathology,Lex Leong et al
EPI_ISL_451112,SA Pathology,SA Pathology,Lex Leong et al
EPI_ISL_451113,SA Pathology,SA Pathology,Lex Leong et al
EPI_ISL_451114,SA Pathology,SA Pathology,Lex Leong et al
EPI_ISL_451115,SA Pathology,SA Pathology,Lex Leong et al
EPI_ISL_451116,SA Pathology,SA Pathology,Lex Leong et al
EPI_ISL_451117,SA Pathology,SA Pathology,Lex Leong et al
EPI_ISL_451118,SA Pathology,SA Pathology,Lex Leong et al
EPI_ISL_451119,SA Pathology,SA Pathology,Lex Leong et al
EPI_ISL_451120,SA Pathology,SA Pathology,Lex Leong et al
EPI_ISL_451121,SA Pathology,SA Pathology,Lex Leong et al
EPI_ISL_451122,SA Pathology,SA Pathology,Lex Leong et al
EPI_ISL_451123,SA Pathology,SA Pathology,Lex Leong et al
EPI_ISL_451124,SA Pathology,SA Pathology,Lex Leong et al
EPI_ISL_451125,SA Pathology,SA Pathology,Lex Leong et al
EPI_ISL_451126,SA Pathology,SA Pathology,Lex Leong et al
EPI_ISL_451127,SA Pathology,SA Pathology,Lex Leong et al
EPI_ISL_451128,SA Pathology,SA Pathology,Lex Leong et al
EPI_ISL_451129,SA Pathology,SA Pathology,Lex Leong et al
EPI_ISL_468039,SA Pathology,SA Pathology,Lex Leong et al
EPI_ISL_468038,SA Pathology,SA Pathology,Lex Leong et al
EPI_ISL_451130,SA Pathology,SA Pathology,Lex Leong et al
EPI_ISL_451131,SA Pathology,SA Pathology,Lex Leong et al
EPI_ISL_468016,SA Pathology,SA Pathology,Lex Leong et al
EPI_ISL_451132,SA Pathology,SA Pathology,Lex Leong et al
EPI_ISL_451133,SA Pathology,SA Pathology,Lex Leong et al
EPI_ISL_451134,SA Pathology,SA Pathology,Lex Leong et al
EPI_ISL_451135,SA Pathology,SA Pathology,Lex Leong et al
EPI_ISL_451136,SA Pathology,SA Pathology,Lex Leong et al
EPI_ISL_451137,SA Pathology,SA Pathology,Lex Leong et al
EPI_ISL_451138,SA Pathology,SA Pathology,Lex Leong et al
EPI_ISL_451139,SA Pathology,SA Pathology,Lex Leong et al
EPI_ISL_451140,SA Pathology,SA Pathology,Lex Leong et al
EPI_ISL_451141,SA Pathology,SA Pathology,Lex Leong et al
EPI_ISL_451142,SA Pathology,SA Pathology,Lex Leong et al
EPI_ISL_451143,SA Pathology,SA Pathology,Lex Leong et al
EPI_ISL_467987,SA Pathology,SA Pathology,Lex Leong et al
EPI_ISL_451144,SA Pathology,SA Pathology,Lex Leong et al
EPI_ISL_451145,SA Pathology,SA Pathology,Lex Leong et al
EPI_ISL_451146,SA Pathology,SA Pathology,Lex Leong et al
EPI_ISL_451147,SA Pathology,SA Pathology,Lex Leong et al
EPI_ISL_451148,SA Pathology,SA Pathology,Lex Leong et al
EPI_ISL_467985,SA Pathology,SA Pathology,Lex Leong et al
EPI_ISL_468031,SA Pathology,SA Pathology,Lex Leong et al
EPI_ISL_468013,SA Pathology,SA Pathology,Lex Leong et al
EPI_ISL_468036,SA Pathology,SA Pathology,Lex Leong et al
EPI_ISL_468003,SA Pathology,SA Pathology,Lex Leong et al
EPI_ISL_467989,SA Pathology,SA Pathology,Lex Leong et al
EPI_ISL_468032,SA Pathology,SA Pathology,Lex Leong et al
EPI_ISL_468001,SA Pathology,SA Pathology,Lex Leong et al
EPI_ISL_468000,SA Pathology,SA Pathology,Lex Leong et al
EPI_ISL_467995,SA Pathology,SA Pathology,Lex Leong et al
EPI_ISL_468026,SA Pathology,SA Pathology,Lex Leong et al
EPI_ISL_468024,SA Pathology,SA Pathology,Lex Leong et al
EPI_ISL_468008,SA Pathology,SA Pathology,Lex Leong et al
EPI_ISL_468005,SA Pathology,SA Pathology,Lex Leong et al
EPI_ISL_468033,SA Pathology,SA Pathology,Lex Leong et al
EPI_ISL_467997,SA Pathology,SA Pathology,Lex Leong et al
EPI_ISL_468023,SA Pathology,SA Pathology,Lex Leong et al
EPI_ISL_468015,SA Pathology,SA Pathology,Lex Leong et al
EPI_ISL_468002,SA Pathology,SA Pathology,Lex Leong et al
EPI_ISL_467999,SA Pathology,SA Pathology,Lex Leong et al
EPI_ISL_468014,SA Pathology,SA Pathology,Lex Leong et al
EPI_ISL_467992,SA Pathology,SA Pathology,Lex Leong et al
EPI_ISL_468027,SA Pathology,SA Pathology,Lex Leong et al
EPI_ISL_467993,SA Pathology,SA Pathology,Lex Leong et al
EPI_ISL_468028,SA Pathology,SA Pathology,Lex Leong et al
EPI_ISL_468010,SA Pathology,SA Pathology,Lex Leong et al
EPI_ISL_468022,SA Pathology,SA Pathology,Lex Leong et al
EPI_ISL_468043,SA Pathology,SA Pathology,Lex Leong et al
EPI_ISL_468018,SA Pathology,SA Pathology,Lex Leong et al
EPI_ISL_468042,SA Pathology,SA Pathology,Lex Leong et al
EPI_ISL_468040,SA Pathology,SA Pathology,Lex Leong et al
EPI_ISL_467991,SA Pathology,SA Pathology,Lex Leong et al
EPI_ISL_468029,SA Pathology,SA Pathology,Lex Leong et al
EPI_ISL_467996,SA Pathology,SA Pathology,Lex Leong et al
EPI_ISL_467988,SA Pathology,SA Pathology,Lex Leong et al
EPI_ISL_468004,SA Pathology,SA Pathology,Lex Leong et al
EPI_ISL_468035,SA Pathology,SA Pathology,Lex Leong et al
EPI_ISL_467998,SA Pathology,SA Pathology,Lex Leong et al
EPI_ISL_468020,SA Pathology,SA Pathology,Lex Leong et al
EPI_ISL_468021,SA Pathology,SA Pathology,Lex Leong et al
EPI_ISL_468034,SA Pathology,SA Pathology,Lex Leong et al
EPI_ISL_468030,SA Pathology,SA Pathology,Lex Leong et al
EPI_ISL_468025,SA Pathology,SA Pathology,Lex Leong et al
EPI_ISL_468007,SA Pathology,SA Pathology,Lex Leong et al
EPI_ISL_467986,SA Pathology,SA Pathology,Lex Leong et al
EPI_ISL_468006,SA Pathology,SA Pathology,Lex Leong et al
EPI_ISL_468037,SA Pathology,SA Pathology,Lex Leong et al
EPI_ISL_420855,Geelong Centre for Emerging Infectious Diseases,Geelong Centre for Emerging Infectious Diseases,Chamings et al
EPI_ISL_420876,Geelong Centre for Emerging Infectious Diseases,Geelong Centre for Emerging Infectious Diseases,Chamings et al
EPI_ISL_420877,Geelong Centre for Emerging Infectious Diseases,Geelong Centre for Emerging Infectious Diseases,Chamings et al
EPI_ISL_430064,Geelong Centre for Emerging Infectious Diseases,Geelong Centre for Emerging Infectious Diseases,Chamings A. et al
EPI_ISL_430065,Geelong Centre for Emerging Infectious Diseases,Geelong Centre for Emerging Infectious Diseases,Chamings A. et al
EPI_ISL_430066,Geelong Centre for Emerging Infectious Diseases,Geelong Centre for Emerging Infectious Diseases,Chamings A. et al
EPI_ISL_406844,Monash Medical Centre,"Collaboration between the University of Melbourne at The Peter Doherty Institute for Infection and Immunity, and the Victorian Infectious Disease Reference Laboratory",Caly et al
EPI_ISL_416410,Victorian Infectious Diseases Reference Laboratory (VIDRL),"Victorian Infectious Diseases Reference Laboratory and Microbiological Diagnostic Unit Public Health Laboratory, Doherty Institute",Caly L. et al
EPI_ISL_416411,Victorian Infectious Diseases Reference Laboratory (VIDRL),"Victorian Infectious Diseases Reference Laboratory and Microbiological Diagnostic Unit Public Health Laboratory, Doherty Institute",Caly L. et al
EPI_ISL_416412,Victorian Infectious Diseases Reference Laboratory (VIDRL),"Victorian Infectious Diseases Reference Laboratory and Microbiological Diagnostic Unit Public Health Laboratory, Doherty Institute",Caly L. et al
EPI_ISL_416413,Victorian Infectious Diseases Reference Laboratory (VIDRL),"Victorian Infectious Diseases Reference Laboratory and Microbiological Diagnostic Unit Public Health Laboratory, Doherty Institute",Caly L. et al
EPI_ISL_416414,Victorian Infectious Diseases Reference Laboratory (VIDRL),"Victorian Infectious Diseases Reference Laboratory and Microbiological Diagnostic Unit Public Health Laboratory, Doherty Institute",Caly L. et al
EPI_ISL_416415,Victorian Infectious Diseases Reference Laboratory (VIDRL),"Victorian Infectious Diseases Reference Laboratory and Microbiological Diagnostic Unit Public Health Laboratory, Doherty Institute",Caly L. et al
EPI_ISL_416514,Victorian Infectious Diseases Reference Laboratory (VIDRL),"Victorian Infectious Diseases Reference Laboratory and Microbiological Diagnostic Unit Public Health Laboratory, Doherty Institute",Caly L. et al
EPI_ISL_416515,Victorian Infectious Diseases Reference Laboratory (VIDRL),"Victorian Infectious Diseases Reference Laboratory and Microbiological Diagnostic Unit Public Health Laboratory, Doherty Institute",Caly L. et al
EPI_ISL_416516,Victorian Infectious Diseases Reference Laboratory (VIDRL),"Victorian Infectious Diseases Reference Laboratory and Microbiological Diagnostic Unit Public Health Laboratory, Doherty Institute",Caly L. et al
EPI_ISL_419812,Victorian Infectious Diseases Reference Laboratory (VIDRL),"Victorian Infectious Diseases Reference Laboratory and Microbiological Diagnostic Unit Public Health Laboratory, Doherty Institute",Caly L. et al
EPI_ISL_430484,Victorian Infectious Diseases Reference Laboratory (VIDRL),"Microbiological Diagnostic Unit Public Health Laboratory and Victorian Infectious Diseases Reference Laboratory, The Peter Doherty Institute for Infection and Immunity",Caly L. et al
EPI_ISL_430485,Victorian Infectious Diseases Reference Laboratory (VIDRL),"Microbiological Diagnostic Unit Public Health Laboratory and Victorian Infectious Diseases Reference Laboratory, The Peter Doherty Institute for Infection and Immunity",Caly L. et al
EPI_ISL_430486,Victorian Infectious Diseases Reference Laboratory (VIDRL),"Microbiological Diagnostic Unit Public Health Laboratory and Victorian Infectious Diseases Reference Laboratory, The Peter Doherty Institute for Infection and Immunity",Caly L. et al
EPI_ISL_430487,Victorian Infectious Diseases Reference Laboratory (VIDRL),"Microbiological Diagnostic Unit Public Health Laboratory and Victorian Infectious Diseases Reference Laboratory, The Peter Doherty Institute for Infection and Immunity",Caly L. et al
EPI_ISL_430488,Victorian Infectious Diseases Reference Laboratory (VIDRL),"Microbiological Diagnostic Unit Public Health Laboratory and Victorian Infectious Diseases Reference Laboratory, The Peter Doherty Institute for Infection and Immunity",Caly L. et al
EPI_ISL_430491,Victorian Infectious Diseases Reference Laboratory (VIDRL),"Microbiological Diagnostic Unit Public Health Laboratory and Victorian Infectious Diseases Reference Laboratory, The Peter Doherty Institute for Infection and Immunity",Caly L. et al
EPI_ISL_430473,Victorian Infectious Diseases Reference Laboratory (VIDRL),"Microbiological Diagnostic Unit Public Health Laboratory and Victorian Infectious Diseases Reference Laboratory, The Peter Doherty Institute for Infection and Immunity",Caly L. et al
EPI_ISL_419813,Victorian Infectious Diseases Reference Laboratory (VIDRL),"Victorian Infectious Diseases Reference Laboratory and Microbiological Diagnostic Unit Public Health Laboratory, Doherty Institute",Caly L. et al
EPI_ISL_430560,Victorian Infectious Diseases Reference Laboratory (VIDRL),"Microbiological Diagnostic Unit Public Health Laboratory and Victorian Infectious Diseases Reference Laboratory, The Peter Doherty Institute for Infection and Immunity",Caly L. et al
EPI_ISL_430547,Victorian Infectious Diseases Reference Laboratory (VIDRL),"Microbiological Diagnostic Unit Public Health Laboratory and Victorian Infectious Diseases Reference Laboratory, The Peter Doherty Institute for Infection and Immunity",Caly L. et al
EPI_ISL_430548,Victorian Infectious Diseases Reference Laboratory (VIDRL),"Microbiological Diagnostic Unit Public Health Laboratory and Victorian Infectious Diseases Reference Laboratory, The Peter Doherty Institute for Infection and Immunity",Caly L. et al
EPI_ISL_430553,Victorian Infectious Diseases Reference Laboratory (VIDRL),"Microbiological Diagnostic Unit Public Health Laboratory and Victorian Infectious Diseases Reference Laboratory, The Peter Doherty Institute for Infection and Immunity",Caly L. et al
EPI_ISL_430555,Victorian Infectious Diseases Reference Laboratory (VIDRL),"Microbiological Diagnostic Unit Public Health Laboratory and Victorian Infectious Diseases Reference Laboratory, The Peter Doherty Institute for Infection and Immunity",Caly L. et al
EPI_ISL_430559,Victorian Infectious Diseases Reference Laboratory (VIDRL),"Microbiological Diagnostic Unit Public Health Laboratory and Victorian Infectious Diseases Reference Laboratory, The Peter Doherty Institute for Infection and Immunity",Caly L. et al
EPI_ISL_430476,Victorian Infectious Diseases Reference Laboratory (VIDRL),"Microbiological Diagnostic Unit Public Health Laboratory and Victorian Infectious Diseases Reference Laboratory, The Peter Doherty Institute for Infection and Immunity",Caly L. et al
EPI_ISL_430489,Victorian Infectious Diseases Reference Laboratory (VIDRL),"Microbiological Diagnostic Unit Public Health Laboratory and Victorian Infectious Diseases Reference Laboratory, The Peter Doherty Institute for Infection and Immunity",Caly L. et al
EPI_ISL_430490,Victorian Infectious Diseases Reference Laboratory (VIDRL),"Microbiological Diagnostic Unit Public Health Laboratory and Victorian Infectious Diseases Reference Laboratory, The Peter Doherty Institute for Infection and Immunity",Caly L. et al
EPI_ISL_419817,Victorian Infectious Diseases Reference Laboratory (VIDRL),"Victorian Infectious Diseases Reference Laboratory and Microbiological Diagnostic Unit Public Health Laboratory, Doherty Institute",Caly L. et al
EPI_ISL_430530,Victorian Infectious Diseases Reference Laboratory (VIDRL),"Microbiological Diagnostic Unit Public Health Laboratory and Victorian Infectious Diseases Reference Laboratory, The Peter Doherty Institute for Infection and Immunity",Caly L. et al
EPI_ISL_430531,Victorian Infectious Diseases Reference Laboratory (VIDRL),"Microbiological Diagnostic Unit Public Health Laboratory and Victorian Infectious Diseases Reference Laboratory, The Peter Doherty Institute for Infection and Immunity",Caly L. et al
EPI_ISL_430532,Victorian Infectious Diseases Reference Laboratory (VIDRL),"Microbiological Diagnostic Unit Public Health Laboratory and Victorian Infectious Diseases Reference Laboratory, The Peter Doherty Institute for Infection and Immunity",Caly L. et al
EPI_ISL_419814,Victorian Infectious Diseases Reference Laboratory (VIDRL),"Victorian Infectious Diseases Reference Laboratory and Microbiological Diagnostic Unit Public Health Laboratory, Doherty Institute",Caly L. et al
EPI_ISL_430664,Microbiological Diagnostic Unit Public Health Laboratory,Microbiological Diagnostic Unit Public Health Laboratory,Seemann T. et al
EPI_ISL_430665,Microbiological Diagnostic Unit Public Health Laboratory,Microbiological Diagnostic Unit Public Health Laboratory,Seemann T. et al
EPI_ISL_430533,Victorian Infectious Diseases Reference Laboratory (VIDRL),"Microbiological Diagnostic Unit Public Health Laboratory and Victorian Infectious Diseases Reference Laboratory, The Peter Doherty Institute for Infection and Immunity",Caly L. et al
EPI_ISL_430534,Victorian Infectious Diseases Reference Laboratory (VIDRL),"Microbiological Diagnostic Unit Public Health Laboratory and Victorian Infectious Diseases Reference Laboratory, The Peter Doherty Institute for Infection and Immunity",Caly L. et al
EPI_ISL_430535,Victorian Infectious Diseases Reference Laboratory (VIDRL),"Microbiological Diagnostic Unit Public Health Laboratory and Victorian Infectious Diseases Reference Laboratory, The Peter Doherty Institute for Infection and Immunity",Caly L. et al
EPI_ISL_419818,Victorian Infectious Diseases Reference Laboratory (VIDRL),"Victorian Infectious Diseases Reference Laboratory and Microbiological Diagnostic Unit Public Health Laboratory, Doherty Institute",Caly L. et al
EPI_ISL_430536,Victorian Infectious Diseases Reference Laboratory (VIDRL),"Microbiological Diagnostic Unit Public Health Laboratory and Victorian Infectious Diseases Reference Laboratory, The Peter Doherty Institute for Infection and Immunity",Caly L. et al
EPI_ISL_430538,Victorian Infectious Diseases Reference Laboratory (VIDRL),"Microbiological Diagnostic Unit Public Health Laboratory and Victorian Infectious Diseases Reference Laboratory, The Peter Doherty Institute for Infection and Immunity",Caly L. et al
EPI_ISL_430539,Victorian Infectious Diseases Reference Laboratory (VIDRL),"Microbiological Diagnostic Unit Public Health Laboratory and Victorian Infectious Diseases Reference Laboratory, The Peter Doherty Institute for Infection and Immunity",Caly L. et al
EPI_ISL_430540,Victorian Infectious Diseases Reference Laboratory (VIDRL),"Microbiological Diagnostic Unit Public Health Laboratory and Victorian Infectious Diseases Reference Laboratory, The Peter Doherty Institute for Infection and Immunity",Caly L. et al
EPI_ISL_430546,Victorian Infectious Diseases Reference Laboratory (VIDRL),"Microbiological Diagnostic Unit Public Health Laboratory and Victorian Infectious Diseases Reference Laboratory, The Peter Doherty Institute for Infection and Immunity",Caly L. et al
EPI_ISL_430550,Victorian Infectious Diseases Reference Laboratory (VIDRL),"Microbiological Diagnostic Unit Public Health Laboratory and Victorian Infectious Diseases Reference Laboratory, The Peter Doherty Institute for Infection and Immunity",Caly L. et al
EPI_ISL_430561,Victorian Infectious Diseases Reference Laboratory (VIDRL),"Microbiological Diagnostic Unit Public Health Laboratory and Victorian Infectious Diseases Reference Laboratory, The Peter Doherty Institute for Infection and Immunity",Caly L. et al
EPI_ISL_430562,Victorian Infectious Diseases Reference Laboratory (VIDRL),"Microbiological Diagnostic Unit Public Health Laboratory and Victorian Infectious Diseases Reference Laboratory, The Peter Doherty Institute for Infection and Immunity",Caly L. et al
EPI_ISL_430563,Victorian Infectious Diseases Reference Laboratory (VIDRL),"Microbiological Diagnostic Unit Public Health Laboratory and Victorian Infectious Diseases Reference Laboratory, The Peter Doherty Institute for Infection and Immunity",Caly L. et al
EPI_ISL_419819,Victorian Infectious Diseases Reference Laboratory (VIDRL),"Victorian Infectious Diseases Reference Laboratory and Microbiological Diagnostic Unit Public Health Laboratory, Doherty Institute",Caly L. et al
EPI_ISL_430666,Microbiological Diagnostic Unit Public Health Laboratory,Microbiological Diagnostic Unit Public Health Laboratory,Seemann T. et al
EPI_ISL_430667,Microbiological Diagnostic Unit Public Health Laboratory,Microbiological Diagnostic Unit Public Health Laboratory,Seemann T. et al
EPI_ISL_430669,Microbiological Diagnostic Unit Public Health Laboratory,Microbiological Diagnostic Unit Public Health Laboratory,Seemann T. et al
EPI_ISL_430668,Microbiological Diagnostic Unit Public Health Laboratory,Microbiological Diagnostic Unit Public Health Laboratory,Seemann T. et al
EPI_ISL_419820,Victorian Infectious Diseases Reference Laboratory (VIDRL),"Victorian Infectious Diseases Reference Laboratory and Microbiological Diagnostic Unit Public Health Laboratory, Doherty Institute",Caly L. et al
EPI_ISL_430549,Victorian Infectious Diseases Reference Laboratory (VIDRL),"Microbiological Diagnostic Unit Public Health Laboratory and Victorian Infectious Diseases Reference Laboratory, The Peter Doherty Institute for Infection and Immunity",Caly L. et al
EPI_ISL_430578,Victorian Infectious Diseases Reference Laboratory (VIDRL),"Microbiological Diagnostic Unit Public Health Laboratory and Victorian Infectious Diseases Reference Laboratory, The Peter Doherty Institute for Infection and Immunity",Caly L. et al
EPI_ISL_430672,Microbiological Diagnostic Unit Public Health Laboratory,Microbiological Diagnostic Unit Public Health Laboratory,Seemann T. et al
EPI_ISL_430670,Microbiological Diagnostic Unit Public Health Laboratory,Microbiological Diagnostic Unit Public Health Laboratory,Seemann T. et al
EPI_ISL_430671,Microbiological Diagnostic Unit Public Health Laboratory,Microbiological Diagnostic Unit Public Health Laboratory,Seemann T. et al
EPI_ISL_419720,Microbiological Diagnostic Unit Public Health Laboratory,Microbiological Diagnostic Unit Public Health Laboratory,Seemann T. et al
EPI_ISL_430581,Victorian Infectious Diseases Reference Laboratory (VIDRL),"Microbiological Diagnostic Unit Public Health Laboratory and Victorian Infectious Diseases Reference Laboratory, The Peter Doherty Institute for Infection and Immunity",Caly L. et al
EPI_ISL_430566,Victorian Infectious Diseases Reference Laboratory (VIDRL),"Microbiological Diagnostic Unit Public Health Laboratory and Victorian Infectious Diseases Reference Laboratory, The Peter Doherty Institute for Infection and Immunity",Caly L. et al
EPI_ISL_430564,Victorian Infectious Diseases Reference Laboratory (VIDRL),"Microbiological Diagnostic Unit Public Health Laboratory and Victorian Infectious Diseases Reference Laboratory, The Peter Doherty Institute for Infection and Immunity",Caly L. et al
EPI_ISL_430565,Victorian Infectious Diseases Reference Laboratory (VIDRL),"Microbiological Diagnostic Unit Public Health Laboratory and Victorian Infectious Diseases Reference Laboratory, The Peter Doherty Institute for Infection and Immunity",Caly L. et al
EPI_ISL_419714,Microbiological Diagnostic Unit Public Health Laboratory,Microbiological Diagnostic Unit Public Health Laboratory,Seemann T. et al
EPI_ISL_430579,Victorian Infectious Diseases Reference Laboratory (VIDRL),"Microbiological Diagnostic Unit Public Health Laboratory and Victorian Infectious Diseases Reference Laboratory, The Peter Doherty Institute for Infection and Immunity",Caly L. et al
EPI_ISL_430580,Victorian Infectious Diseases Reference Laboratory (VIDRL),"Microbiological Diagnostic Unit Public Health Laboratory and Victorian Infectious Diseases Reference Laboratory, The Peter Doherty Institute for Infection and Immunity",Caly L. et al
EPI_ISL_430587,Victorian Infectious Diseases Reference Laboratory (VIDRL),"Microbiological Diagnostic Unit Public Health Laboratory and Victorian Infectious Diseases Reference Laboratory, The Peter Doherty Institute for Infection and Immunity",Caly L. et al
EPI_ISL_430597,Victorian Infectious Diseases Reference Laboratory (VIDRL),"Microbiological Diagnostic Unit Public Health Laboratory and Victorian Infectious Diseases Reference Laboratory, The Peter Doherty Institute for Infection and Immunity",Caly L. et al
EPI_ISL_430574,Victorian Infectious Diseases Reference Laboratory (VIDRL),"Microbiological Diagnostic Unit Public Health Laboratory and Victorian Infectious Diseases Reference Laboratory, The Peter Doherty Institute for Infection and Immunity",Caly L. et al
EPI_ISL_430673,Microbiological Diagnostic Unit Public Health Laboratory,Microbiological Diagnostic Unit Public Health Laboratory,Seemann T. et al
EPI_ISL_419718,Microbiological Diagnostic Unit Public Health Laboratory,Microbiological Diagnostic Unit Public Health Laboratory,Seemann T. et al
EPI_ISL_430582,Victorian Infectious Diseases Reference Laboratory (VIDRL),"Microbiological Diagnostic Unit Public Health Laboratory and Victorian Infectious Diseases Reference Laboratory, The Peter Doherty Institute for Infection and Immunity",Caly L. et al
EPI_ISL_430583,Victorian Infectious Diseases Reference Laboratory (VIDRL),"Microbiological Diagnostic Unit Public Health Laboratory and Victorian Infectious Diseases Reference Laboratory, The Peter Doherty Institute for Infection and Immunity",Caly L. et al
EPI_ISL_430589,Victorian Infectious Diseases Reference Laboratory (VIDRL),"Microbiological Diagnostic Unit Public Health Laboratory and Victorian Infectious Diseases Reference Laboratory, The Peter Doherty Institute for Infection and Immunity",Caly L. et al
EPI_ISL_416517,Victorian Infectious Diseases Reference Laboratory (VIDRL),"Victorian Infectious Diseases Reference Laboratory and Microbiological Diagnostic Unit Public Health Laboratory, Doherty Institute",Caly L. et al
EPI_ISL_419716,Microbiological Diagnostic Unit Public Health Laboratory,Microbiological Diagnostic Unit Public Health Laboratory,Seemann T. et al
EPI_ISL_430584,Victorian Infectious Diseases Reference Laboratory (VIDRL),"Microbiological Diagnostic Unit Public Health Laboratory and Victorian Infectious Diseases Reference Laboratory, The Peter Doherty Institute for Infection and Immunity",Caly L. et al
EPI_ISL_430585,Victorian Infectious Diseases Reference Laboratory (VIDRL),"Microbiological Diagnostic Unit Public Health Laboratory and Victorian Infectious Diseases Reference Laboratory, The Peter Doherty Institute for Infection and Immunity",Caly L. et al
EPI_ISL_430586,Victorian Infectious Diseases Reference Laboratory (VIDRL),"Microbiological Diagnostic Unit Public Health Laboratory and Victorian Infectious Diseases Reference Laboratory, The Peter Doherty Institute for Infection and Immunity",Caly L. et al
EPI_ISL_430588,Victorian Infectious Diseases Reference Laboratory (VIDRL),"Microbiological Diagnostic Unit Public Health Laboratory and Victorian Infectious Diseases Reference Laboratory, The Peter Doherty Institute for Infection and Immunity",Caly L. et al
EPI_ISL_430590,Victorian Infectious Diseases Reference Laboratory (VIDRL),"Microbiological Diagnostic Unit Public Health Laboratory and Victorian Infectious Diseases Reference Laboratory, The Peter Doherty Institute for Infection and Immunity",Caly L. et al
EPI_ISL_430591,Victorian Infectious Diseases Reference Laboratory (VIDRL),"Microbiological Diagnostic Unit Public Health Laboratory and Victorian Infectious Diseases Reference Laboratory, The Peter Doherty Institute for Infection and Immunity",Caly L. et al
EPI_ISL_430618,Victorian Infectious Diseases Reference Laboratory (VIDRL),"Microbiological Diagnostic Unit Public Health Laboratory and Victorian Infectious Diseases Reference Laboratory, The Peter Doherty Institute for Infection and Immunity",Caly L. et al
EPI_ISL_419715,Microbiological Diagnostic Unit Public Health Laboratory,Microbiological Diagnostic Unit Public Health Laboratory,Seemann T. et al
EPI_ISL_430569,Victorian Infectious Diseases Reference Laboratory (VIDRL),"Microbiological Diagnostic Unit Public Health Laboratory and Victorian Infectious Diseases Reference Laboratory, The Peter Doherty Institute for Infection and Immunity",Caly L. et al
EPI_ISL_430570,Victorian Infectious Diseases Reference Laboratory (VIDRL),"Microbiological Diagnostic Unit Public Health Laboratory and Victorian Infectious Diseases Reference Laboratory, The Peter Doherty Institute for Infection and Immunity",Caly L. et al
EPI_ISL_430573,Victorian Infectious Diseases Reference Laboratory (VIDRL),"Microbiological Diagnostic Unit Public Health Laboratory and Victorian Infectious Diseases Reference Laboratory, The Peter Doherty Institute for Infection and Immunity",Caly L. et al
EPI_ISL_430575,Victorian Infectious Diseases Reference Laboratory (VIDRL),"Microbiological Diagnostic Unit Public Health Laboratory and Victorian Infectious Diseases Reference Laboratory, The Peter Doherty Institute for Infection and Immunity",Caly L. et al
EPI_ISL_430576,Victorian Infectious Diseases Reference Laboratory (VIDRL),"Microbiological Diagnostic Unit Public Health Laboratory and Victorian Infectious Diseases Reference Laboratory, The Peter Doherty Institute for Infection and Immunity",Caly L. et al
EPI_ISL_430577,Victorian Infectious Diseases Reference Laboratory (VIDRL),"Microbiological Diagnostic Unit Public Health Laboratory and Victorian Infectious Diseases Reference Laboratory, The Peter Doherty Institute for Infection and Immunity",Caly L. et al
EPI_ISL_430572,Victorian Infectious Diseases Reference Laboratory (VIDRL),"Microbiological Diagnostic Unit Public Health Laboratory and Victorian Infectious Diseases Reference Laboratory, The Peter Doherty Institute for Infection and Immunity",Caly L. et al
EPI_ISL_430567,Victorian Infectious Diseases Reference Laboratory (VIDRL),"Microbiological Diagnostic Unit Public Health Laboratory and Victorian Infectious Diseases Reference Laboratory, The Peter Doherty Institute for Infection and Immunity",Caly L. et al
EPI_ISL_419821,Victorian Infectious Diseases Reference Laboratory (VIDRL),"Victorian Infectious Diseases Reference Laboratory and Microbiological Diagnostic Unit Public Health Laboratory, Doherty Institute",Caly L. et al
EPI_ISL_430608,Victorian Infectious Diseases Reference Laboratory (VIDRL),"Microbiological Diagnostic Unit Public Health Laboratory and Victorian Infectious Diseases Reference Laboratory, The Peter Doherty Institute for Infection and Immunity",Caly L. et al
EPI_ISL_419822,Victorian Infectious Diseases Reference Laboratory (VIDRL),"Victorian Infectious Diseases Reference Laboratory and Microbiological Diagnostic Unit Public Health Laboratory, Doherty Institute",Caly L. et al
EPI_ISL_430592,Victorian Infectious Diseases Reference Laboratory (VIDRL),"Microbiological Diagnostic Unit Public Health Laboratory and Victorian Infectious Diseases Reference Laboratory, The Peter Doherty Institute for Infection and Immunity",Caly L. et al
EPI_ISL_430593,Victorian Infectious Diseases Reference Laboratory (VIDRL),"Microbiological Diagnostic Unit Public Health Laboratory and Victorian Infectious Diseases Reference Laboratory, The Peter Doherty Institute for Infection and Immunity",Caly L. et al
EPI_ISL_430596,Victorian Infectious Diseases Reference Laboratory (VIDRL),"Microbiological Diagnostic Unit Public Health Laboratory and Victorian Infectious Diseases Reference Laboratory, The Peter Doherty Institute for Infection and Immunity",Caly L. et al
EPI_ISL_430600,Victorian Infectious Diseases Reference Laboratory (VIDRL),"Microbiological Diagnostic Unit Public Health Laboratory and Victorian Infectious Diseases Reference Laboratory, The Peter Doherty Institute for Infection and Immunity",Caly L. et al
EPI_ISL_430601,Victorian Infectious Diseases Reference Laboratory (VIDRL),"Microbiological Diagnostic Unit Public Health Laboratory and Victorian Infectious Diseases Reference Laboratory, The Peter Doherty Institute for Infection and Immunity",Caly L. et al
EPI_ISL_430606,Victorian Infectious Diseases Reference Laboratory (VIDRL),"Microbiological Diagnostic Unit Public Health Laboratory and Victorian Infectious Diseases Reference Laboratory, The Peter Doherty Institute for Infection and Immunity",Caly L. et al
EPI_ISL_430607,Victorian Infectious Diseases Reference Laboratory (VIDRL),"Microbiological Diagnostic Unit Public Health Laboratory and Victorian Infectious Diseases Reference Laboratory, The Peter Doherty Institute for Infection and Immunity",Caly L. et al
EPI_ISL_430609,Victorian Infectious Diseases Reference Laboratory (VIDRL),"Microbiological Diagnostic Unit Public Health Laboratory and Victorian Infectious Diseases Reference Laboratory, The Peter Doherty Institute for Infection and Immunity",Caly L. et al
EPI_ISL_430610,Victorian Infectious Diseases Reference Laboratory (VIDRL),"Microbiological Diagnostic Unit Public Health Laboratory and Victorian Infectious Diseases Reference Laboratory, The Peter Doherty Institute for Infection and Immunity",Caly L. et al
EPI_ISL_419725,Microbiological Diagnostic Unit Public Health Laboratory,Microbiological Diagnostic Unit Public Health Laboratory,Seemann T. et al
EPI_ISL_430611,Victorian Infectious Diseases Reference Laboratory (VIDRL),"Microbiological Diagnostic Unit Public Health Laboratory and Victorian Infectious Diseases Reference Laboratory, The Peter Doherty Institute for Infection and Immunity",Caly L. et al
EPI_ISL_430612,Victorian Infectious Diseases Reference Laboratory (VIDRL),"Microbiological Diagnostic Unit Public Health Laboratory and Victorian Infectious Diseases Reference Laboratory, The Peter Doherty Institute for Infection and Immunity",Caly L. et al
EPI_ISL_430613,Victorian Infectious Diseases Reference Laboratory (VIDRL),"Microbiological Diagnostic Unit Public Health Laboratory and Victorian Infectious Diseases Reference Laboratory, The Peter Doherty Institute for Infection and Immunity",Caly L. et al
EPI_ISL_430614,Victorian Infectious Diseases Reference Laboratory (VIDRL),"Microbiological Diagnostic Unit Public Health Laboratory and Victorian Infectious Diseases Reference Laboratory, The Peter Doherty Institute for Infection and Immunity",Caly L. et al
EPI_ISL_430619,Victorian Infectious Diseases Reference Laboratory (VIDRL),"Microbiological Diagnostic Unit Public Health Laboratory and Victorian Infectious Diseases Reference Laboratory, The Peter Doherty Institute for Infection and Immunity",Caly L. et al
EPI_ISL_430620,Victorian Infectious Diseases Reference Laboratory (VIDRL),"Microbiological Diagnostic Unit Public Health Laboratory and Victorian Infectious Diseases Reference Laboratory, The Peter Doherty Institute for Infection and Immunity",Caly L. et al
EPI_ISL_419717,Microbiological Diagnostic Unit Public Health Laboratory,Microbiological Diagnostic Unit Public Health Laboratory,Seemann T. et al
EPI_ISL_430598,Victorian Infectious Diseases Reference Laboratory (VIDRL),"Microbiological Diagnostic Unit Public Health Laboratory and Victorian Infectious Diseases Reference Laboratory, The Peter Doherty Institute for Infection and Immunity",Caly L. et al
EPI_ISL_430602,Victorian Infectious Diseases Reference Laboratory (VIDRL),"Microbiological Diagnostic Unit Public Health Laboratory and Victorian Infectious Diseases Reference Laboratory, The Peter Doherty Institute for Infection and Immunity",Caly L. et al
EPI_ISL_430604,Victorian Infectious Diseases Reference Laboratory (VIDRL),"Microbiological Diagnostic Unit Public Health Laboratory and Victorian Infectious Diseases Reference Laboratory, The Peter Doherty Institute for Infection and Immunity",Caly L. et al
EPI_ISL_419721,Microbiological Diagnostic Unit Public Health Laboratory,Microbiological Diagnostic Unit Public Health Laboratory,Seemann T. et al
EPI_ISL_430605,Victorian Infectious Diseases Reference Laboratory (VIDRL),"Microbiological Diagnostic Unit Public Health Laboratory and Victorian Infectious Diseases Reference Laboratory, The Peter Doherty Institute for Infection and Immunity",Caly L. et al
EPI_ISL_430615,Victorian Infectious Diseases Reference Laboratory (VIDRL),"Microbiological Diagnostic Unit Public Health Laboratory and Victorian Infectious Diseases Reference Laboratory, The Peter Doherty Institute for Infection and Immunity",Caly L. et al
EPI_ISL_430616,Victorian Infectious Diseases Reference Laboratory (VIDRL),"Microbiological Diagnostic Unit Public Health Laboratory and Victorian Infectious Diseases Reference Laboratory, The Peter Doherty Institute for Infection and Immunity",Caly L. et al
EPI_ISL_430617,Victorian Infectious Diseases Reference Laboratory (VIDRL),"Microbiological Diagnostic Unit Public Health Laboratory and Victorian Infectious Diseases Reference Laboratory, The Peter Doherty Institute for Infection and Immunity",Caly L. et al
EPI_ISL_430624,Victorian Infectious Diseases Reference Laboratory (VIDRL),"Microbiological Diagnostic Unit Public Health Laboratory and Victorian Infectious Diseases Reference Laboratory, The Peter Doherty Institute for Infection and Immunity",Caly L. et al
EPI_ISL_419727,Microbiological Diagnostic Unit Public Health Laboratory,Microbiological Diagnostic Unit Public Health Laboratory,Seemann T. et al
EPI_ISL_430621,Victorian Infectious Diseases Reference Laboratory (VIDRL),"Microbiological Diagnostic Unit Public Health Laboratory and Victorian Infectious Diseases Reference Laboratory, The Peter Doherty Institute for Infection and Immunity",Caly L. et al
EPI_ISL_430623,Victorian Infectious Diseases Reference Laboratory (VIDRL),"Microbiological Diagnostic Unit Public Health Laboratory and Victorian Infectious Diseases Reference Laboratory, The Peter Doherty Institute for Infection and Immunity",Caly L. et al
EPI_ISL_430625,Victorian Infectious Diseases Reference Laboratory (VIDRL),"Microbiological Diagnostic Unit Public Health Laboratory and Victorian Infectious Diseases Reference Laboratory, The Peter Doherty Institute for Infection and Immunity",Caly L. et al
EPI_ISL_430630,Victorian Infectious Diseases Reference Laboratory (VIDRL),"Microbiological Diagnostic Unit Public Health Laboratory and Victorian Infectious Diseases Reference Laboratory, The Peter Doherty Institute for Infection and Immunity",Caly L. et al
EPI_ISL_430674,Microbiological Diagnostic Unit Public Health Laboratory,Microbiological Diagnostic Unit Public Health Laboratory,Seemann T. et al
EPI_ISL_419719,Microbiological Diagnostic Unit Public Health Laboratory,Microbiological Diagnostic Unit Public Health Laboratory,Seemann T. et al
EPI_ISL_430627,Victorian Infectious Diseases Reference Laboratory (VIDRL),"Microbiological Diagnostic Unit Public Health Laboratory and Victorian Infectious Diseases Reference Laboratory, The Peter Doherty Institute for Infection and Immunity",Caly L. et al
EPI_ISL_430628,Victorian Infectious Diseases Reference Laboratory (VIDRL),"Microbiological Diagnostic Unit Public Health Laboratory and Victorian Infectious Diseases Reference Laboratory, The Peter Doherty Institute for Infection and Immunity",Caly L. et al
EPI_ISL_430629,Victorian Infectious Diseases Reference Laboratory (VIDRL),"Microbiological Diagnostic Unit Public Health Laboratory and Victorian Infectious Diseases Reference Laboratory, The Peter Doherty Institute for Infection and Immunity",Caly L. et al
EPI_ISL_430675,Microbiological Diagnostic Unit Public Health Laboratory,Microbiological Diagnostic Unit Public Health Laboratory,Seemann T. et al
EPI_ISL_430521,Victorian Infectious Diseases Reference Laboratory (VIDRL),"Microbiological Diagnostic Unit Public Health Laboratory and Victorian Infectious Diseases Reference Laboratory, The Peter Doherty Institute for Infection and Immunity",Caly L. et al
EPI_ISL_419726,Microbiological Diagnostic Unit Public Health Laboratory,Microbiological Diagnostic Unit Public Health Laboratory,Seemann T. et al
EPI_ISL_430528,Victorian Infectious Diseases Reference Laboratory (VIDRL),"Microbiological Diagnostic Unit Public Health Laboratory and Victorian Infectious Diseases Reference Laboratory, The Peter Doherty Institute for Infection and Immunity",Caly L. et al
EPI_ISL_430504,Victorian Infectious Diseases Reference Laboratory (VIDRL),"Microbiological Diagnostic Unit Public Health Laboratory and Victorian Infectious Diseases Reference Laboratory, The Peter Doherty Institute for Infection and Immunity",Caly L. et al
EPI_ISL_430506,Victorian Infectious Diseases Reference Laboratory (VIDRL),"Microbiological Diagnostic Unit Public Health Laboratory and Victorian Infectious Diseases Reference Laboratory, The Peter Doherty Institute for Infection and Immunity",Caly L. et al
EPI_ISL_430507,Victorian Infectious Diseases Reference Laboratory (VIDRL),"Microbiological Diagnostic Unit Public Health Laboratory and Victorian Infectious Diseases Reference Laboratory, The Peter Doherty Institute for Infection and Immunity",Caly L. et al
EPI_ISL_430523,Victorian Infectious Diseases Reference Laboratory (VIDRL),"Microbiological Diagnostic Unit Public Health Laboratory and Victorian Infectious Diseases Reference Laboratory, The Peter Doherty Institute for Infection and Immunity",Caly L. et al
EPI_ISL_419722,Microbiological Diagnostic Unit Public Health Laboratory,Microbiological Diagnostic Unit Public Health Laboratory,Seemann T. et al
EPI_ISL_430527,Victorian Infectious Diseases Reference Laboratory (VIDRL),"Microbiological Diagnostic Unit Public Health Laboratory and Victorian Infectious Diseases Reference Laboratory, The Peter Doherty Institute for Infection and Immunity",Caly L. et al
EPI_ISL_430498,Victorian Infectious Diseases Reference Laboratory (VIDRL),"Microbiological Diagnostic Unit Public Health Laboratory and Victorian Infectious Diseases Reference Laboratory, The Peter Doherty Institute for Infection and Immunity",Caly L. et al
EPI_ISL_430499,Victorian Infectious Diseases Reference Laboratory (VIDRL),"Microbiological Diagnostic Unit Public Health Laboratory and Victorian Infectious Diseases Reference Laboratory, The Peter Doherty Institute for Infection and Immunity",Caly L. et al
EPI_ISL_419723,Microbiological Diagnostic Unit Public Health Laboratory,Microbiological Diagnostic Unit Public Health Laboratory,Seemann T. et al
EPI_ISL_430500,Victorian Infectious Diseases Reference Laboratory (VIDRL),"Microbiological Diagnostic Unit Public Health Laboratory and Victorian Infectious Diseases Reference Laboratory, The Peter Doherty Institute for Infection and Immunity",Caly L. et al
EPI_ISL_430501,Victorian Infectious Diseases Reference Laboratory (VIDRL),"Microbiological Diagnostic Unit Public Health Laboratory and Victorian Infectious Diseases Reference Laboratory, The Peter Doherty Institute for Infection and Immunity",Caly L. et al
EPI_ISL_430502,Victorian Infectious Diseases Reference Laboratory (VIDRL),"Microbiological Diagnostic Unit Public Health Laboratory and Victorian Infectious Diseases Reference Laboratory, The Peter Doherty Institute for Infection and Immunity",Caly L. et al
EPI_ISL_430503,Victorian Infectious Diseases Reference Laboratory (VIDRL),"Microbiological Diagnostic Unit Public Health Laboratory and Victorian Infectious Diseases Reference Laboratory, The Peter Doherty Institute for Infection and Immunity",Caly L. et al
EPI_ISL_430505,Victorian Infectious Diseases Reference Laboratory (VIDRL),"Microbiological Diagnostic Unit Public Health Laboratory and Victorian Infectious Diseases Reference Laboratory, The Peter Doherty Institute for Infection and Immunity",Caly L. et al
EPI_ISL_430508,Victorian Infectious Diseases Reference Laboratory (VIDRL),"Microbiological Diagnostic Unit Public Health Laboratory and Victorian Infectious Diseases Reference Laboratory, The Peter Doherty Institute for Infection and Immunity",Caly L. et al
EPI_ISL_430515,Victorian Infectious Diseases Reference Laboratory (VIDRL),"Microbiological Diagnostic Unit Public Health Laboratory and Victorian Infectious Diseases Reference Laboratory, The Peter Doherty Institute for Infection and Immunity",Caly L. et al
EPI_ISL_430516,Victorian Infectious Diseases Reference Laboratory (VIDRL),"Microbiological Diagnostic Unit Public Health Laboratory and Victorian Infectious Diseases Reference Laboratory, The Peter Doherty Institute for Infection and Immunity",Caly L. et al
EPI_ISL_419724,Microbiological Diagnostic Unit Public Health Laboratory,Microbiological Diagnostic Unit Public Health Laboratory,Seemann T. et al
EPI_ISL_430517,Victorian Infectious Diseases Reference Laboratory (VIDRL),"Microbiological Diagnostic Unit Public Health Laboratory and Victorian Infectious Diseases Reference Laboratory, The Peter Doherty Institute for Infection and Immunity",Caly L. et al
EPI_ISL_430518,Victorian Infectious Diseases Reference Laboratory (VIDRL),"Microbiological Diagnostic Unit Public Health Laboratory and Victorian Infectious Diseases Reference Laboratory, The Peter Doherty Institute for Infection and Immunity",Caly L. et al
EPI_ISL_430519,Victorian Infectious Diseases Reference Laboratory (VIDRL),"Microbiological Diagnostic Unit Public Health Laboratory and Victorian Infectious Diseases Reference Laboratory, The Peter Doherty Institute for Infection and Immunity",Caly L. et al
EPI_ISL_430522,Victorian Infectious Diseases Reference Laboratory (VIDRL),"Microbiological Diagnostic Unit Public Health Laboratory and Victorian Infectious Diseases Reference Laboratory, The Peter Doherty Institute for Infection and Immunity",Caly L. et al
EPI_ISL_419731,Microbiological Diagnostic Unit Public Health Laboratory,Microbiological Diagnostic Unit Public Health Laboratory,Seemann T. et al
EPI_ISL_436688,Victorian Infectious Diseases Reference Laboratory (VIDRL),"Microbiological Diagnostic Unit Public Health Laboratory and Victorian Infectious Diseases Reference Laboratory, The Peter Doherty Institute for Infection & Immunity",Caly L. et al
EPI_ISL_430510,Victorian Infectious Diseases Reference Laboratory (VIDRL),"Microbiological Diagnostic Unit Public Health Laboratory and Victorian Infectious Diseases Reference Laboratory, The Peter Doherty Institute for Infection and Immunity",Caly L. et al
EPI_ISL_430511,Victorian Infectious Diseases Reference Laboratory (VIDRL),"Microbiological Diagnostic Unit Public Health Laboratory and Victorian Infectious Diseases Reference Laboratory, The Peter Doherty Institute for Infection and Immunity",Caly L. et al
EPI_ISL_430512,Victorian Infectious Diseases Reference Laboratory (VIDRL),"Microbiological Diagnostic Unit Public Health Laboratory and Victorian Infectious Diseases Reference Laboratory, The Peter Doherty Institute for Infection and Immunity",Caly L. et al
EPI_ISL_430525,Victorian Infectious Diseases Reference Laboratory (VIDRL),"Microbiological Diagnostic Unit Public Health Laboratory and Victorian Infectious Diseases Reference Laboratory, The Peter Doherty Institute for Infection and Immunity",Caly L. et al
EPI_ISL_436113,Victorian Infectious Diseases Reference Laboratory (VIDRL),"Microbiological Diagnostic Unit Public Health Laboratory and Victorian Infectious Diseases Reference Laboratory, Doherty Institute",Caly L. et al
EPI_ISL_436114,Victorian Infectious Diseases Reference Laboratory (VIDRL),"Microbiological Diagnostic Unit Public Health Laboratory and Victorian Infectious Diseases Reference Laboratory, Doherty Institute",Caly L. et al
EPI_ISL_436115,Victorian Infectious Diseases Reference Laboratory (VIDRL),"Microbiological Diagnostic Unit Public Health Laboratory and Victorian Infectious Diseases Reference Laboratory, Doherty Institute",Caly L. et al
EPI_ISL_436119,Victorian Infectious Diseases Reference Laboratory (VIDRL),"Microbiological Diagnostic Unit Public Health Laboratory and Victorian Infectious Diseases Reference Laboratory, Doherty Institute",Caly L. et al
EPI_ISL_436120,Victorian Infectious Diseases Reference Laboratory (VIDRL),"Microbiological Diagnostic Unit Public Health Laboratory and Victorian Infectious Diseases Reference Laboratory, Doherty Institute",Caly L. et al
EPI_ISL_436121,Victorian Infectious Diseases Reference Laboratory (VIDRL),"Microbiological Diagnostic Unit Public Health Laboratory and Victorian Infectious Diseases Reference Laboratory, Doherty Institute",Caly L. et al
EPI_ISL_436122,Victorian Infectious Diseases Reference Laboratory (VIDRL),"Microbiological Diagnostic Unit Public Health Laboratory and Victorian Infectious Diseases Reference Laboratory, Doherty Institute",Caly L. et al
EPI_ISL_419728,Microbiological Diagnostic Unit Public Health Laboratory,Microbiological Diagnostic Unit Public Health Laboratory,Seemann T. et al
EPI_ISL_436123,Victorian Infectious Diseases Reference Laboratory (VIDRL),"Microbiological Diagnostic Unit Public Health Laboratory and Victorian Infectious Diseases Reference Laboratory, Doherty Institute",Caly L. et al
EPI_ISL_436125,Victorian Infectious Diseases Reference Laboratory (VIDRL),"Microbiological Diagnostic Unit Public Health Laboratory and Victorian Infectious Diseases Reference Laboratory, Doherty Institute",Caly L. et al
EPI_ISL_436126,Victorian Infectious Diseases Reference Laboratory (VIDRL),"Microbiological Diagnostic Unit Public Health Laboratory and Victorian Infectious Diseases Reference Laboratory, Doherty Institute",Caly L. et al
EPI_ISL_419729,Microbiological Diagnostic Unit Public Health Laboratory,Microbiological Diagnostic Unit Public Health Laboratory,Seemann T. et al
EPI_ISL_436131,Victorian Infectious Diseases Reference Laboratory (VIDRL),"Microbiological Diagnostic Unit Public Health Laboratory and Victorian Infectious Diseases Reference Laboratory, Doherty Institute",Caly L. et al
EPI_ISL_436132,Victorian Infectious Diseases Reference Laboratory (VIDRL),"Microbiological Diagnostic Unit Public Health Laboratory and Victorian Infectious Diseases Reference Laboratory, Doherty Institute",Caly L. et al
EPI_ISL_430687,Microbiological Diagnostic Unit Public Health Laboratory,Microbiological Diagnostic Unit Public Health Laboratory,Seemann T. et al
EPI_ISL_430685,Microbiological Diagnostic Unit Public Health Laboratory,Microbiological Diagnostic Unit Public Health Laboratory,Seemann T. et al
EPI_ISL_430678,Microbiological Diagnostic Unit Public Health Laboratory,Microbiological Diagnostic Unit Public Health Laboratory,Seemann T. et al
EPI_ISL_419730,Microbiological Diagnostic Unit Public Health Laboratory,Microbiological Diagnostic Unit Public Health Laboratory,Seemann T. et al
EPI_ISL_430709,Victorian Infectious Diseases Reference Laboratory (VIDRL),"Microbiological Diagnostic Unit Public Health Laboratory and Victorian Infectious Diseases Reference Laboratory, The Peter Doherty Institute for Infection and Immunity",Caly L. et al
EPI_ISL_430676,Microbiological Diagnostic Unit Public Health Laboratory,Microbiological Diagnostic Unit Public Health Laboratory,Seemann T. et al
EPI_ISL_430701,Victorian Infectious Diseases Reference Laboratory (VIDRL),"Microbiological Diagnostic Unit Public Health Laboratory and Victorian Infectious Diseases Reference Laboratory, The Peter Doherty Institute for Infection and Immunity",Caly L. et al
EPI_ISL_430702,Victorian Infectious Diseases Reference Laboratory (VIDRL),"Microbiological Diagnostic Unit Public Health Laboratory and Victorian Infectious Diseases Reference Laboratory, The Peter Doherty Institute for Infection and Immunity",Caly L. et al
EPI_ISL_419732,Microbiological Diagnostic Unit Public Health Laboratory,Microbiological Diagnostic Unit Public Health Laboratory,Seemann T. et al
EPI_ISL_430711,Victorian Infectious Diseases Reference Laboratory (VIDRL),"Microbiological Diagnostic Unit Public Health Laboratory and Victorian Infectious Diseases Reference Laboratory, The Peter Doherty Institute for Infection and Immunity",Caly L. et al
EPI_ISL_430712,Victorian Infectious Diseases Reference Laboratory (VIDRL),"Microbiological Diagnostic Unit Public Health Laboratory and Victorian Infectious Diseases Reference Laboratory, The Peter Doherty Institute for Infection and Immunity",Caly L. et al
EPI_ISL_419733,Victorian Infectious Diseases Reference Laboratory (VIDRL),"Victorian Infectious Diseases Reference Laboratory and Microbiological Diagnostic Unit Public Health Laboratory, Doherty Institute",Caly L. et al
EPI_ISL_419823,Microbiological Diagnostic Unit Public Health Laboratory,Microbiological Diagnostic Unit Public Health Laboratory,Seemann T. et al
EPI_ISL_430677,Microbiological Diagnostic Unit Public Health Laboratory,Microbiological Diagnostic Unit Public Health Laboratory,Seemann T. et al
EPI_ISL_430679,Microbiological Diagnostic Unit Public Health Laboratory,Microbiological Diagnostic Unit Public Health Laboratory,Seemann T. et al
EPI_ISL_430680,Microbiological Diagnostic Unit Public Health Laboratory,Microbiological Diagnostic Unit Public Health Laboratory,Seemann T. et al
EPI_ISL_430694,Victorian Infectious Diseases Reference Laboratory (VIDRL),"Microbiological Diagnostic Unit Public Health Laboratory and Victorian Infectious Diseases Reference Laboratory, The Peter Doherty Institute for Infection and Immunity",Caly L. et al
EPI_ISL_430703,Victorian Infectious Diseases Reference Laboratory (VIDRL),"Microbiological Diagnostic Unit Public Health Laboratory and Victorian Infectious Diseases Reference Laboratory, The Peter Doherty Institute for Infection and Immunity",Caly L. et al
EPI_ISL_430705,Victorian Infectious Diseases Reference Laboratory (VIDRL),"Microbiological Diagnostic Unit Public Health Laboratory and Victorian Infectious Diseases Reference Laboratory, The Peter Doherty Institute for Infection and Immunity",Caly L. et al
EPI_ISL_419824,Microbiological Diagnostic Unit Public Health Laboratory,Microbiological Diagnostic Unit Public Health Laboratory,Seemann T. et al
EPI_ISL_430714,Victorian Infectious Diseases Reference Laboratory (VIDRL),"Microbiological Diagnostic Unit Public Health Laboratory and Victorian Infectious Diseases Reference Laboratory, The Peter Doherty Institute for Infection and Immunity",Caly L. et al
EPI_ISL_430681,Microbiological Diagnostic Unit Public Health Laboratory,Microbiological Diagnostic Unit Public Health Laboratory,Seemann T. et al
EPI_ISL_430689,Victorian Infectious Diseases Reference Laboratory (VIDRL),"Microbiological Diagnostic Unit Public Health Laboratory and Victorian Infectious Diseases Reference Laboratory, The Peter Doherty Institute for Infection and Immunity",Caly L. et al
EPI_ISL_430690,Victorian Infectious Diseases Reference Laboratory (VIDRL),"Microbiological Diagnostic Unit Public Health Laboratory and Victorian Infectious Diseases Reference Laboratory, The Peter Doherty Institute for Infection and Immunity",Caly L. et al
EPI_ISL_430691,Victorian Infectious Diseases Reference Laboratory (VIDRL),"Microbiological Diagnostic Unit Public Health Laboratory and Victorian Infectious Diseases Reference Laboratory, The Peter Doherty Institute for Infection and Immunity",Caly L. et al
EPI_ISL_430693,Victorian Infectious Diseases Reference Laboratory (VIDRL),"Microbiological Diagnostic Unit Public Health Laboratory and Victorian Infectious Diseases Reference Laboratory, The Peter Doherty Institute for Infection and Immunity",Caly L. et al
EPI_ISL_430700,Victorian Infectious Diseases Reference Laboratory (VIDRL),"Microbiological Diagnostic Unit Public Health Laboratory and Victorian Infectious Diseases Reference Laboratory, The Peter Doherty Institute for Infection and Immunity",Caly L. et al
EPI_ISL_419825,Microbiological Diagnostic Unit Public Health Laboratory,Microbiological Diagnostic Unit Public Health Laboratory,Seemann T. et al
EPI_ISL_430704,Victorian Infectious Diseases Reference Laboratory (VIDRL),"Microbiological Diagnostic Unit Public Health Laboratory and Victorian Infectious Diseases Reference Laboratory, The Peter Doherty Institute for Infection and Immunity",Caly L. et al
EPI_ISL_430688,Victorian Infectious Diseases Reference Laboratory (VIDRL),"Microbiological Diagnostic Unit Public Health Laboratory and Victorian Infectious Diseases Reference Laboratory, The Peter Doherty Institute for Infection and Immunity",Caly L. et al
EPI_ISL_430695,Victorian Infectious Diseases Reference Laboratory (VIDRL),"Microbiological Diagnostic Unit Public Health Laboratory and Victorian Infectious Diseases Reference Laboratory, The Peter Doherty Institute for Infection and Immunity",Caly L. et al
EPI_ISL_430696,Victorian Infectious Diseases Reference Laboratory (VIDRL),"Microbiological Diagnostic Unit Public Health Laboratory and Victorian Infectious Diseases Reference Laboratory, The Peter Doherty Institute for Infection and Immunity",Caly L. et al
EPI_ISL_430682,Microbiological Diagnostic Unit Public Health Laboratory,Microbiological Diagnostic Unit Public Health Laboratory,Seemann T. et al
EPI_ISL_430692,Victorian Infectious Diseases Reference Laboratory (VIDRL),"Microbiological Diagnostic Unit Public Health Laboratory and Victorian Infectious Diseases Reference Laboratory, The Peter Doherty Institute for Infection and Immunity",Caly L. et al
EPI_ISL_430698,Victorian Infectious Diseases Reference Laboratory (VIDRL),"Microbiological Diagnostic Unit Public Health Laboratory and Victorian Infectious Diseases Reference Laboratory, The Peter Doherty Institute for Infection and Immunity",Caly L. et al
EPI_ISL_430699,Victorian Infectious Diseases Reference Laboratory (VIDRL),"Microbiological Diagnostic Unit Public Health Laboratory and Victorian Infectious Diseases Reference Laboratory, The Peter Doherty Institute for Infection and Immunity",Caly L. et al
EPI_ISL_430706,Victorian Infectious Diseases Reference Laboratory (VIDRL),"Microbiological Diagnostic Unit Public Health Laboratory and Victorian Infectious Diseases Reference Laboratory, The Peter Doherty Institute for Infection and Immunity",Caly L. et al
EPI_ISL_419827,Microbiological Diagnostic Unit Public Health Laboratory,Microbiological Diagnostic Unit Public Health Laboratory,Seemann T. et al
EPI_ISL_430686,Microbiological Diagnostic Unit Public Health Laboratory,Microbiological Diagnostic Unit Public Health Laboratory,Seemann T. et al
EPI_ISL_430683,Microbiological Diagnostic Unit Public Health Laboratory,Microbiological Diagnostic Unit Public Health Laboratory,Seemann T. et al
EPI_ISL_430684,Microbiological Diagnostic Unit Public Health Laboratory,Microbiological Diagnostic Unit Public Health Laboratory,Seemann T. et al
EPI_ISL_430697,Victorian Infectious Diseases Reference Laboratory (VIDRL),"Microbiological Diagnostic Unit Public Health Laboratory and Victorian Infectious Diseases Reference Laboratory, The Peter Doherty Institute for Infection and Immunity",Caly L. et al
EPI_ISL_430708,Victorian Infectious Diseases Reference Laboratory (VIDRL),"Microbiological Diagnostic Unit Public Health Laboratory and Victorian Infectious Diseases Reference Laboratory, The Peter Doherty Institute for Infection and Immunity",Caly L. et al
EPI_ISL_419828,Microbiological Diagnostic Unit Public Health Laboratory,Microbiological Diagnostic Unit Public Health Laboratory,Seemann T. et al
EPI_ISL_430716,Microbiological Diagnostic Unit Public Health Laboratory,Microbiological Diagnostic Unit Public Health Laboratory,Seemann T. et al
EPI_ISL_430717,Microbiological Diagnostic Unit Public Health Laboratory,Microbiological Diagnostic Unit Public Health Laboratory,Seemann T. et al
EPI_ISL_430638,Victorian Infectious Diseases Reference Laboratory (VIDRL),"Microbiological Diagnostic Unit Public Health Laboratory and Victorian Infectious Diseases Reference Laboratory, The Peter Doherty Institute for Infection and Immunity",Caly L. et al
EPI_ISL_468067,"Microbiology and Immunology, The Peter Doherty Institute for Infection and Immunity","Microbiology and Immunology, The Peter Doherty Institute for Infection and Immunity",Caly et al
EPI_ISL_456410,Victorian Infectious Diseases Reference Laboratory (VIDRL),"Microbiological Diagnostic Unit Public Health Laboratory and Victorian Infectious Diseases Reference Laboratory, Doherty Institute",Caly L. et al
EPI_ISL_419829,Microbiological Diagnostic Unit Public Health Laboratory,Microbiological Diagnostic Unit Public Health Laboratory,Seemann T. et al
EPI_ISL_456427,Victorian Infectious Diseases Reference Laboratory (VIDRL),"Microbiological Diagnostic Unit Public Health Laboratory and Victorian Infectious Diseases Reference Laboratory, Doherty Institute",Caly L. et al
EPI_ISL_456421,Victorian Infectious Diseases Reference Laboratory (VIDRL),"Microbiological Diagnostic Unit Public Health Laboratory and Victorian Infectious Diseases Reference Laboratory, Doherty Institute",Caly L. et al
EPI_ISL_456411,Victorian Infectious Diseases Reference Laboratory (VIDRL),"Microbiological Diagnostic Unit Public Health Laboratory and Victorian Infectious Diseases Reference Laboratory, Doherty Institute",Caly L. et al
EPI_ISL_419830,Microbiological Diagnostic Unit Public Health Laboratory,Microbiological Diagnostic Unit Public Health Laboratory,Seemann T. et al
EPI_ISL_456414,Victorian Infectious Diseases Reference Laboratory (VIDRL),"Microbiological Diagnostic Unit Public Health Laboratory and Victorian Infectious Diseases Reference Laboratory, Doherty Institute",Caly L. et al
EPI_ISL_456415,Victorian Infectious Diseases Reference Laboratory (VIDRL),"Microbiological Diagnostic Unit Public Health Laboratory and Victorian Infectious Diseases Reference Laboratory, Doherty Institute",Caly L. et al
EPI_ISL_456416,Victorian Infectious Diseases Reference Laboratory (VIDRL),"Microbiological Diagnostic Unit Public Health Laboratory and Victorian Infectious Diseases Reference Laboratory, Doherty Institute",Caly L. et al
EPI_ISL_456417,Victorian Infectious Diseases Reference Laboratory (VIDRL),"Microbiological Diagnostic Unit Public Health Laboratory and Victorian Infectious Diseases Reference Laboratory, Doherty Institute",Caly L. et al
EPI_ISL_419834,Victorian Infectious Diseases Reference Laboratory (VIDRL),"Victorian Infectious Diseases Reference Laboratory and Microbiological Diagnostic Unit Public Health Laboratory, Doherty Institute",Caly L. et al
EPI_ISL_456419,Victorian Infectious Diseases Reference Laboratory (VIDRL),"Microbiological Diagnostic Unit Public Health Laboratory and Victorian Infectious Diseases Reference Laboratory, Doherty Institute",Caly L. et al
EPI_ISL_419836,Victorian Infectious Diseases Reference Laboratory (VIDRL),"Victorian Infectious Diseases Reference Laboratory and Microbiological Diagnostic Unit Public Health Laboratory, Doherty Institute",Caly L. et al
EPI_ISL_456425,Victorian Infectious Diseases Reference Laboratory (VIDRL),"Microbiological Diagnostic Unit Public Health Laboratory and Victorian Infectious Diseases Reference Laboratory, Doherty Institute",Caly L. et al
EPI_ISL_456430,Victorian Infectious Diseases Reference Laboratory (VIDRL),"Microbiological Diagnostic Unit Public Health Laboratory and Victorian Infectious Diseases Reference Laboratory, Doherty Institute",Caly L. et al
EPI_ISL_456432,Victorian Infectious Diseases Reference Laboratory (VIDRL),"Microbiological Diagnostic Unit Public Health Laboratory and Victorian Infectious Diseases Reference Laboratory, Doherty Institute",Caly L. et al
EPI_ISL_419734,Victorian Infectious Diseases Reference Laboratory (VIDRL),"Victorian Infectious Diseases Reference Laboratory and Microbiological Diagnostic Unit Public Health Laboratory, Doherty Institute",Caly L. et al
EPI_ISL_419837,Victorian Infectious Diseases Reference Laboratory (VIDRL),"Victorian Infectious Diseases Reference Laboratory and Microbiological Diagnostic Unit Public Health Laboratory, Doherty Institute",Caly L. et al
EPI_ISL_456433,Victorian Infectious Diseases Reference Laboratory (VIDRL),"Microbiological Diagnostic Unit Public Health Laboratory and Victorian Infectious Diseases Reference Laboratory, Doherty Institute",Caly L. et al
EPI_ISL_456422,Victorian Infectious Diseases Reference Laboratory (VIDRL),"Microbiological Diagnostic Unit Public Health Laboratory and Victorian Infectious Diseases Reference Laboratory, Doherty Institute",Caly L. et al
EPI_ISL_456423,Victorian Infectious Diseases Reference Laboratory (VIDRL),"Microbiological Diagnostic Unit Public Health Laboratory and Victorian Infectious Diseases Reference Laboratory, Doherty Institute",Caly L. et al
EPI_ISL_456424,Victorian Infectious Diseases Reference Laboratory (VIDRL),"Microbiological Diagnostic Unit Public Health Laboratory and Victorian Infectious Diseases Reference Laboratory, Doherty Institute",Caly L. et al
EPI_ISL_456426,Victorian Infectious Diseases Reference Laboratory (VIDRL),"Microbiological Diagnostic Unit Public Health Laboratory and Victorian Infectious Diseases Reference Laboratory, Doherty Institute",Caly L. et al
EPI_ISL_456428,Victorian Infectious Diseases Reference Laboratory (VIDRL),"Microbiological Diagnostic Unit Public Health Laboratory and Victorian Infectious Diseases Reference Laboratory, Doherty Institute",Caly L. et al
EPI_ISL_419838,Victorian Infectious Diseases Reference Laboratory (VIDRL),"Victorian Infectious Diseases Reference Laboratory and Microbiological Diagnostic Unit Public Health Laboratory, Doherty Institute",Caly L. et al
EPI_ISL_456429,Victorian Infectious Diseases Reference Laboratory (VIDRL),"Microbiological Diagnostic Unit Public Health Laboratory and Victorian Infectious Diseases Reference Laboratory, Doherty Institute",Caly L. et al
EPI_ISL_456431,Victorian Infectious Diseases Reference Laboratory (VIDRL),"Microbiological Diagnostic Unit Public Health Laboratory and Victorian Infectious Diseases Reference Laboratory, Doherty Institute",Caly L. et al
EPI_ISL_456434,Victorian Infectious Diseases Reference Laboratory (VIDRL),"Microbiological Diagnostic Unit Public Health Laboratory and Victorian Infectious Diseases Reference Laboratory, Doherty Institute",Caly L. et al
EPI_ISL_419839,Victorian Infectious Diseases Reference Laboratory (VIDRL),"Victorian Infectious Diseases Reference Laboratory and Microbiological Diagnostic Unit Public Health Laboratory, Doherty Institute",Caly L. et al
EPI_ISL_456435,Victorian Infectious Diseases Reference Laboratory (VIDRL),"Microbiological Diagnostic Unit Public Health Laboratory and Victorian Infectious Diseases Reference Laboratory, Doherty Institute",Caly L. et al
EPI_ISL_419840,Victorian Infectious Diseases Reference Laboratory (VIDRL),"Victorian Infectious Diseases Reference Laboratory and Microbiological Diagnostic Unit Public Health Laboratory, Doherty Institute",Caly L. et al
EPI_ISL_456438,Victorian Infectious Diseases Reference Laboratory (VIDRL),"Microbiological Diagnostic Unit Public Health Laboratory and Victorian Infectious Diseases Reference Laboratory, Doherty Institute",Caly L. et al
EPI_ISL_456440,Victorian Infectious Diseases Reference Laboratory (VIDRL),"Microbiological Diagnostic Unit Public Health Laboratory and Victorian Infectious Diseases Reference Laboratory, Doherty Institute",Caly L. et al
EPI_ISL_456441,Victorian Infectious Diseases Reference Laboratory (VIDRL),"Microbiological Diagnostic Unit Public Health Laboratory and Victorian Infectious Diseases Reference Laboratory, Doherty Institute",Caly L. et al
EPI_ISL_456437,Victorian Infectious Diseases Reference Laboratory (VIDRL),"Microbiological Diagnostic Unit Public Health Laboratory and Victorian Infectious Diseases Reference Laboratory, Doherty Institute",Caly L. et al
EPI_ISL_456442,Victorian Infectious Diseases Reference Laboratory (VIDRL),"Microbiological Diagnostic Unit Public Health Laboratory and Victorian Infectious Diseases Reference Laboratory, Doherty Institute",Caly L. et al
EPI_ISL_419841,Victorian Infectious Diseases Reference Laboratory (VIDRL),"Victorian Infectious Diseases Reference Laboratory and Microbiological Diagnostic Unit Public Health Laboratory, Doherty Institute",Caly L. et al
EPI_ISL_456443,Victorian Infectious Diseases Reference Laboratory (VIDRL),"Microbiological Diagnostic Unit Public Health Laboratory and Victorian Infectious Diseases Reference Laboratory, Doherty Institute",Caly L. et al
EPI_ISL_419842,Victorian Infectious Diseases Reference Laboratory (VIDRL),"Victorian Infectious Diseases Reference Laboratory and Microbiological Diagnostic Unit Public Health Laboratory, Doherty Institute",Caly L. et al
EPI_ISL_456454,Victorian Infectious Diseases Reference Laboratory (VIDRL),"Microbiological Diagnostic Unit Public Health Laboratory and Victorian Infectious Diseases Reference Laboratory, Doherty Institute",Caly L. et al
EPI_ISL_456448,Victorian Infectious Diseases Reference Laboratory (VIDRL),"Microbiological Diagnostic Unit Public Health Laboratory and Victorian Infectious Diseases Reference Laboratory, Doherty Institute",Caly L. et al
EPI_ISL_419843,Victorian Infectious Diseases Reference Laboratory (VIDRL),"Victorian Infectious Diseases Reference Laboratory and Microbiological Diagnostic Unit Public Health Laboratory, Doherty Institute",Caly L. et al
EPI_ISL_456445,Victorian Infectious Diseases Reference Laboratory (VIDRL),"Microbiological Diagnostic Unit Public Health Laboratory and Victorian Infectious Diseases Reference Laboratory, Doherty Institute",Caly L. et al
EPI_ISL_456446,Victorian Infectious Diseases Reference Laboratory (VIDRL),"Microbiological Diagnostic Unit Public Health Laboratory and Victorian Infectious Diseases Reference Laboratory, Doherty Institute",Caly L. et al
EPI_ISL_456447,Victorian Infectious Diseases Reference Laboratory (VIDRL),"Microbiological Diagnostic Unit Public Health Laboratory and Victorian Infectious Diseases Reference Laboratory, Doherty Institute",Caly L. et al
EPI_ISL_456449,Victorian Infectious Diseases Reference Laboratory (VIDRL),"Microbiological Diagnostic Unit Public Health Laboratory and Victorian Infectious Diseases Reference Laboratory, Doherty Institute",Caly L. et al
EPI_ISL_456451,Victorian Infectious Diseases Reference Laboratory (VIDRL),"Microbiological Diagnostic Unit Public Health Laboratory and Victorian Infectious Diseases Reference Laboratory, Doherty Institute",Caly L. et al
EPI_ISL_419844,Victorian Infectious Diseases Reference Laboratory (VIDRL),"Victorian Infectious Diseases Reference Laboratory and Microbiological Diagnostic Unit Public Health Laboratory, Doherty Institute",Caly L. et al
EPI_ISL_456444,Victorian Infectious Diseases Reference Laboratory (VIDRL),"Microbiological Diagnostic Unit Public Health Laboratory and Victorian Infectious Diseases Reference Laboratory, Doherty Institute",Caly L. et al
EPI_ISL_456450,Victorian Infectious Diseases Reference Laboratory (VIDRL),"Microbiological Diagnostic Unit Public Health Laboratory and Victorian Infectious Diseases Reference Laboratory, Doherty Institute",Caly L. et al
EPI_ISL_419845,Victorian Infectious Diseases Reference Laboratory (VIDRL),"Victorian Infectious Diseases Reference Laboratory and Microbiological Diagnostic Unit Public Health Laboratory, Doherty Institute",Caly L. et al
EPI_ISL_456455,Victorian Infectious Diseases Reference Laboratory (VIDRL),"Microbiological Diagnostic Unit Public Health Laboratory and Victorian Infectious Diseases Reference Laboratory, Doherty Institute",Caly L. et al
EPI_ISL_456456,Victorian Infectious Diseases Reference Laboratory (VIDRL),"Microbiological Diagnostic Unit Public Health Laboratory and Victorian Infectious Diseases Reference Laboratory, Doherty Institute",Caly L. et al
EPI_ISL_419846,Victorian Infectious Diseases Reference Laboratory (VIDRL),"Victorian Infectious Diseases Reference Laboratory and Microbiological Diagnostic Unit Public Health Laboratory, Doherty Institute",Caly L. et al
EPI_ISL_456457,Victorian Infectious Diseases Reference Laboratory (VIDRL),"Microbiological Diagnostic Unit Public Health Laboratory and Victorian Infectious Diseases Reference Laboratory, Doherty Institute",Caly L. et al
EPI_ISL_456463,Victorian Infectious Diseases Reference Laboratory (VIDRL),"Microbiological Diagnostic Unit Public Health Laboratory and Victorian Infectious Diseases Reference Laboratory, Doherty Institute",Caly L. et al
EPI_ISL_456471,Victorian Infectious Diseases Reference Laboratory (VIDRL),"Microbiological Diagnostic Unit Public Health Laboratory and Victorian Infectious Diseases Reference Laboratory, Doherty Institute",Caly L. et al
EPI_ISL_456459,Victorian Infectious Diseases Reference Laboratory (VIDRL),"Microbiological Diagnostic Unit Public Health Laboratory and Victorian Infectious Diseases Reference Laboratory, Doherty Institute",Caly L. et al
EPI_ISL_456460,Victorian Infectious Diseases Reference Laboratory (VIDRL),"Microbiological Diagnostic Unit Public Health Laboratory and Victorian Infectious Diseases Reference Laboratory, Doherty Institute",Caly L. et al
EPI_ISL_456461,Victorian Infectious Diseases Reference Laboratory (VIDRL),"Microbiological Diagnostic Unit Public Health Laboratory and Victorian Infectious Diseases Reference Laboratory, Doherty Institute",Caly L. et al
EPI_ISL_456464,Victorian Infectious Diseases Reference Laboratory (VIDRL),"Microbiological Diagnostic Unit Public Health Laboratory and Victorian Infectious Diseases Reference Laboratory, Doherty Institute",Caly L. et al
EPI_ISL_456472,Victorian Infectious Diseases Reference Laboratory (VIDRL),"Microbiological Diagnostic Unit Public Health Laboratory and Victorian Infectious Diseases Reference Laboratory, Doherty Institute",Caly L. et al
EPI_ISL_419735,Victorian Infectious Diseases Reference Laboratory (VIDRL),"Victorian Infectious Diseases Reference Laboratory and Microbiological Diagnostic Unit Public Health Laboratory, Doherty Institute",Caly L. et al
EPI_ISL_419847,Victorian Infectious Diseases Reference Laboratory (VIDRL),"Victorian Infectious Diseases Reference Laboratory and Microbiological Diagnostic Unit Public Health Laboratory, Doherty Institute",Caly L. et al
EPI_ISL_456466,Victorian Infectious Diseases Reference Laboratory (VIDRL),"Microbiological Diagnostic Unit Public Health Laboratory and Victorian Infectious Diseases Reference Laboratory, Doherty Institute",Caly L. et al
EPI_ISL_456462,Victorian Infectious Diseases Reference Laboratory (VIDRL),"Microbiological Diagnostic Unit Public Health Laboratory and Victorian Infectious Diseases Reference Laboratory, Doherty Institute",Caly L. et al
EPI_ISL_456465,Victorian Infectious Diseases Reference Laboratory (VIDRL),"Microbiological Diagnostic Unit Public Health Laboratory and Victorian Infectious Diseases Reference Laboratory, Doherty Institute",Caly L. et al
EPI_ISL_456468,Victorian Infectious Diseases Reference Laboratory (VIDRL),"Microbiological Diagnostic Unit Public Health Laboratory and Victorian Infectious Diseases Reference Laboratory, Doherty Institute",Caly L. et al
EPI_ISL_456469,Victorian Infectious Diseases Reference Laboratory (VIDRL),"Microbiological Diagnostic Unit Public Health Laboratory and Victorian Infectious Diseases Reference Laboratory, Doherty Institute",Caly L. et al
EPI_ISL_456470,Victorian Infectious Diseases Reference Laboratory (VIDRL),"Microbiological Diagnostic Unit Public Health Laboratory and Victorian Infectious Diseases Reference Laboratory, Doherty Institute",Caly L. et al
EPI_ISL_456473,Victorian Infectious Diseases Reference Laboratory (VIDRL),"Microbiological Diagnostic Unit Public Health Laboratory and Victorian Infectious Diseases Reference Laboratory, Doherty Institute",Caly L. et al
EPI_ISL_456474,Victorian Infectious Diseases Reference Laboratory (VIDRL),"Microbiological Diagnostic Unit Public Health Laboratory and Victorian Infectious Diseases Reference Laboratory, Doherty Institute",Caly L. et al
EPI_ISL_419848,Victorian Infectious Diseases Reference Laboratory (VIDRL),"Victorian Infectious Diseases Reference Laboratory and Microbiological Diagnostic Unit Public Health Laboratory, Doherty Institute",Caly L. et al
EPI_ISL_456475,Victorian Infectious Diseases Reference Laboratory (VIDRL),"Microbiological Diagnostic Unit Public Health Laboratory and Victorian Infectious Diseases Reference Laboratory, Doherty Institute",Caly L. et al
EPI_ISL_456476,Victorian Infectious Diseases Reference Laboratory (VIDRL),"Microbiological Diagnostic Unit Public Health Laboratory and Victorian Infectious Diseases Reference Laboratory, Doherty Institute",Caly L. et al
EPI_ISL_456477,Victorian Infectious Diseases Reference Laboratory (VIDRL),"Microbiological Diagnostic Unit Public Health Laboratory and Victorian Infectious Diseases Reference Laboratory, Doherty Institute",Caly L. et al
EPI_ISL_456458,Victorian Infectious Diseases Reference Laboratory (VIDRL),"Microbiological Diagnostic Unit Public Health Laboratory and Victorian Infectious Diseases Reference Laboratory, Doherty Institute",Caly L. et al
EPI_ISL_419849,Victorian Infectious Diseases Reference Laboratory (VIDRL),"Victorian Infectious Diseases Reference Laboratory and Microbiological Diagnostic Unit Public Health Laboratory, Doherty Institute",Caly L. et al
EPI_ISL_419850,Victorian Infectious Diseases Reference Laboratory (VIDRL),"Victorian Infectious Diseases Reference Laboratory and Microbiological Diagnostic Unit Public Health Laboratory, Doherty Institute",Caly L. et al
EPI_ISL_456478,Microbiological Diagnostic Unit Public Health Laboratory,"Microbiological Diagnostic Unit Public Health Laboratory, The Peter Doherty Institute for Infection and Immunity",Seemann T. et al
EPI_ISL_419851,Victorian Infectious Diseases Reference Laboratory (VIDRL),"Victorian Infectious Diseases Reference Laboratory and Microbiological Diagnostic Unit Public Health Laboratory, Doherty Institute",Caly L. et al
EPI_ISL_419852,Victorian Infectious Diseases Reference Laboratory (VIDRL),"Victorian Infectious Diseases Reference Laboratory and Microbiological Diagnostic Unit Public Health Laboratory, Doherty Institute",Caly L. et al
EPI_ISL_456594,Microbiological Diagnostic Unit Public Health Laboratory,"Microbiological Diagnostic Unit Public Health Laboratory, The Peter Doherty Institute for Infection and Immunity",Seemann T. et al
EPI_ISL_456479,Microbiological Diagnostic Unit Public Health Laboratory,"Microbiological Diagnostic Unit Public Health Laboratory, The Peter Doherty Institute for Infection and Immunity",Seemann T. et al
EPI_ISL_456481,Victorian Infectious Diseases Reference Laboratory (VIDRL),"Microbiological Diagnostic Unit Public Health Laboratory and Victorian Infectious Diseases Reference Laboratory, Doherty Institute",Caly L. et al
EPI_ISL_456482,Victorian Infectious Diseases Reference Laboratory (VIDRL),"Microbiological Diagnostic Unit Public Health Laboratory and Victorian Infectious Diseases Reference Laboratory, Doherty Institute",Caly L. et al
EPI_ISL_419853,Victorian Infectious Diseases Reference Laboratory (VIDRL),"Victorian Infectious Diseases Reference Laboratory and Microbiological Diagnostic Unit Public Health Laboratory, Doherty Institute",Caly L. et al
EPI_ISL_456483,Victorian Infectious Diseases Reference Laboratory (VIDRL),"Microbiological Diagnostic Unit Public Health Laboratory and Victorian Infectious Diseases Reference Laboratory, Doherty Institute",Caly L. et al
EPI_ISL_456480,Victorian Infectious Diseases Reference Laboratory (VIDRL),"Microbiological Diagnostic Unit Public Health Laboratory and Victorian Infectious Diseases Reference Laboratory, Doherty Institute",Caly L. et al
EPI_ISL_456492,Victorian Infectious Diseases Reference Laboratory (VIDRL),"Microbiological Diagnostic Unit Public Health Laboratory and Victorian Infectious Diseases Reference Laboratory, Doherty Institute",Caly L. et al
EPI_ISL_456485,Victorian Infectious Diseases Reference Laboratory (VIDRL),"Microbiological Diagnostic Unit Public Health Laboratory and Victorian Infectious Diseases Reference Laboratory, Doherty Institute",Caly L. et al
EPI_ISL_456488,Victorian Infectious Diseases Reference Laboratory (VIDRL),"Microbiological Diagnostic Unit Public Health Laboratory and Victorian Infectious Diseases Reference Laboratory, Doherty Institute",Caly L. et al
EPI_ISL_456484,Victorian Infectious Diseases Reference Laboratory (VIDRL),"Microbiological Diagnostic Unit Public Health Laboratory and Victorian Infectious Diseases Reference Laboratory, Doherty Institute",Caly L. et al
EPI_ISL_456487,Victorian Infectious Diseases Reference Laboratory (VIDRL),"Microbiological Diagnostic Unit Public Health Laboratory and Victorian Infectious Diseases Reference Laboratory, Doherty Institute",Caly L. et al
EPI_ISL_456491,Victorian Infectious Diseases Reference Laboratory (VIDRL),"Microbiological Diagnostic Unit Public Health Laboratory and Victorian Infectious Diseases Reference Laboratory, Doherty Institute",Caly L. et al
EPI_ISL_419854,Victorian Infectious Diseases Reference Laboratory (VIDRL),"Victorian Infectious Diseases Reference Laboratory and Microbiological Diagnostic Unit Public Health Laboratory, Doherty Institute",Caly L. et al
EPI_ISL_456486,Victorian Infectious Diseases Reference Laboratory (VIDRL),"Microbiological Diagnostic Unit Public Health Laboratory and Victorian Infectious Diseases Reference Laboratory, Doherty Institute",Caly L. et al
EPI_ISL_456489,Victorian Infectious Diseases Reference Laboratory (VIDRL),"Microbiological Diagnostic Unit Public Health Laboratory and Victorian Infectious Diseases Reference Laboratory, Doherty Institute",Caly L. et al
EPI_ISL_456490,Victorian Infectious Diseases Reference Laboratory (VIDRL),"Microbiological Diagnostic Unit Public Health Laboratory and Victorian Infectious Diseases Reference Laboratory, Doherty Institute",Caly L. et al
EPI_ISL_419855,Victorian Infectious Diseases Reference Laboratory (VIDRL),"Victorian Infectious Diseases Reference Laboratory and Microbiological Diagnostic Unit Public Health Laboratory, Doherty Institute",Caly L. et al
EPI_ISL_456500,Victorian Infectious Diseases Reference Laboratory (VIDRL),"Microbiological Diagnostic Unit Public Health Laboratory and Victorian Infectious Diseases Reference Laboratory, Doherty Institute",Caly L. et al
EPI_ISL_456502,Victorian Infectious Diseases Reference Laboratory (VIDRL),"Microbiological Diagnostic Unit Public Health Laboratory and Victorian Infectious Diseases Reference Laboratory, Doherty Institute",Caly L. et al
EPI_ISL_456503,Victorian Infectious Diseases Reference Laboratory (VIDRL),"Microbiological Diagnostic Unit Public Health Laboratory and Victorian Infectious Diseases Reference Laboratory, Doherty Institute",Caly L. et al
EPI_ISL_456504,Victorian Infectious Diseases Reference Laboratory (VIDRL),"Microbiological Diagnostic Unit Public Health Laboratory and Victorian Infectious Diseases Reference Laboratory, Doherty Institute",Caly L. et al
EPI_ISL_456508,Victorian Infectious Diseases Reference Laboratory (VIDRL),"Microbiological Diagnostic Unit Public Health Laboratory and Victorian Infectious Diseases Reference Laboratory, Doherty Institute",Caly L. et al
EPI_ISL_456509,Victorian Infectious Diseases Reference Laboratory (VIDRL),"Microbiological Diagnostic Unit Public Health Laboratory and Victorian Infectious Diseases Reference Laboratory, Doherty Institute",Caly L. et al
EPI_ISL_419856,Victorian Infectious Diseases Reference Laboratory (VIDRL),"Victorian Infectious Diseases Reference Laboratory and Microbiological Diagnostic Unit Public Health Laboratory, Doherty Institute",Caly L. et al
EPI_ISL_456510,Victorian Infectious Diseases Reference Laboratory (VIDRL),"Microbiological Diagnostic Unit Public Health Laboratory and Victorian Infectious Diseases Reference Laboratory, Doherty Institute",Caly L. et al
EPI_ISL_456511,Victorian Infectious Diseases Reference Laboratory (VIDRL),"Microbiological Diagnostic Unit Public Health Laboratory and Victorian Infectious Diseases Reference Laboratory, Doherty Institute",Caly L. et al
EPI_ISL_456512,Victorian Infectious Diseases Reference Laboratory (VIDRL),"Microbiological Diagnostic Unit Public Health Laboratory and Victorian Infectious Diseases Reference Laboratory, Doherty Institute",Caly L. et al
EPI_ISL_456513,Victorian Infectious Diseases Reference Laboratory (VIDRL),"Microbiological Diagnostic Unit Public Health Laboratory and Victorian Infectious Diseases Reference Laboratory, Doherty Institute",Caly L. et al
EPI_ISL_456499,Victorian Infectious Diseases Reference Laboratory (VIDRL),"Microbiological Diagnostic Unit Public Health Laboratory and Victorian Infectious Diseases Reference Laboratory, Doherty Institute",Caly L. et al
EPI_ISL_419857,Victorian Infectious Diseases Reference Laboratory (VIDRL),"Victorian Infectious Diseases Reference Laboratory and Microbiological Diagnostic Unit Public Health Laboratory, Doherty Institute",Caly L. et al
EPI_ISL_456595,Microbiological Diagnostic Unit Public Health Laboratory,"Microbiological Diagnostic Unit Public Health Laboratory, The Peter Doherty Institute for Infection and Immunity",Seemann T. et al
EPI_ISL_456515,Victorian Infectious Diseases Reference Laboratory (VIDRL),"Microbiological Diagnostic Unit Public Health Laboratory and Victorian Infectious Diseases Reference Laboratory, Doherty Institute",Caly L. et al
EPI_ISL_456516,Victorian Infectious Diseases Reference Laboratory (VIDRL),"Microbiological Diagnostic Unit Public Health Laboratory and Victorian Infectious Diseases Reference Laboratory, Doherty Institute",Caly L. et al
EPI_ISL_456517,Victorian Infectious Diseases Reference Laboratory (VIDRL),"Microbiological Diagnostic Unit Public Health Laboratory and Victorian Infectious Diseases Reference Laboratory, Doherty Institute",Caly L. et al
EPI_ISL_456519,Victorian Infectious Diseases Reference Laboratory (VIDRL),"Microbiological Diagnostic Unit Public Health Laboratory and Victorian Infectious Diseases Reference Laboratory, Doherty Institute",Caly L. et al
EPI_ISL_456520,Victorian Infectious Diseases Reference Laboratory (VIDRL),"Microbiological Diagnostic Unit Public Health Laboratory and Victorian Infectious Diseases Reference Laboratory, Doherty Institute",Caly L. et al
EPI_ISL_456521,Victorian Infectious Diseases Reference Laboratory (VIDRL),"Microbiological Diagnostic Unit Public Health Laboratory and Victorian Infectious Diseases Reference Laboratory, Doherty Institute",Caly L. et al
EPI_ISL_456522,Victorian Infectious Diseases Reference Laboratory (VIDRL),"Microbiological Diagnostic Unit Public Health Laboratory and Victorian Infectious Diseases Reference Laboratory, Doherty Institute",Caly L. et al
EPI_ISL_456523,Victorian Infectious Diseases Reference Laboratory (VIDRL),"Microbiological Diagnostic Unit Public Health Laboratory and Victorian Infectious Diseases Reference Laboratory, Doherty Institute",Caly L. et al
EPI_ISL_456524,Victorian Infectious Diseases Reference Laboratory (VIDRL),"Microbiological Diagnostic Unit Public Health Laboratory and Victorian Infectious Diseases Reference Laboratory, Doherty Institute",Caly L. et al
EPI_ISL_456525,Victorian Infectious Diseases Reference Laboratory (VIDRL),"Microbiological Diagnostic Unit Public Health Laboratory and Victorian Infectious Diseases Reference Laboratory, Doherty Institute",Caly L. et al
EPI_ISL_456526,Victorian Infectious Diseases Reference Laboratory (VIDRL),"Microbiological Diagnostic Unit Public Health Laboratory and Victorian Infectious Diseases Reference Laboratory, Doherty Institute",Caly L. et al
EPI_ISL_456527,Victorian Infectious Diseases Reference Laboratory (VIDRL),"Microbiological Diagnostic Unit Public Health Laboratory and Victorian Infectious Diseases Reference Laboratory, Doherty Institute",Caly L. et al
EPI_ISL_419859,Victorian Infectious Diseases Reference Laboratory (VIDRL),"Victorian Infectious Diseases Reference Laboratory and Microbiological Diagnostic Unit Public Health Laboratory, Doherty Institute",Caly L. et al
EPI_ISL_456529,Victorian Infectious Diseases Reference Laboratory (VIDRL),"Microbiological Diagnostic Unit Public Health Laboratory and Victorian Infectious Diseases Reference Laboratory, Doherty Institute",Caly L. et al
EPI_ISL_456530,Victorian Infectious Diseases Reference Laboratory (VIDRL),"Microbiological Diagnostic Unit Public Health Laboratory and Victorian Infectious Diseases Reference Laboratory, Doherty Institute",Caly L. et al
EPI_ISL_456531,Victorian Infectious Diseases Reference Laboratory (VIDRL),"Microbiological Diagnostic Unit Public Health Laboratory and Victorian Infectious Diseases Reference Laboratory, Doherty Institute",Caly L. et al
EPI_ISL_456532,Victorian Infectious Diseases Reference Laboratory (VIDRL),"Microbiological Diagnostic Unit Public Health Laboratory and Victorian Infectious Diseases Reference Laboratory, Doherty Institute",Caly L. et al
EPI_ISL_456533,Victorian Infectious Diseases Reference Laboratory (VIDRL),"Microbiological Diagnostic Unit Public Health Laboratory and Victorian Infectious Diseases Reference Laboratory, Doherty Institute",Caly L. et al
EPI_ISL_456534,Victorian Infectious Diseases Reference Laboratory (VIDRL),"Microbiological Diagnostic Unit Public Health Laboratory and Victorian Infectious Diseases Reference Laboratory, Doherty Institute",Caly L. et al
EPI_ISL_419860,Victorian Infectious Diseases Reference Laboratory (VIDRL),"Victorian Infectious Diseases Reference Laboratory and Microbiological Diagnostic Unit Public Health Laboratory, Doherty Institute",Caly L. et al
EPI_ISL_456536,Victorian Infectious Diseases Reference Laboratory (VIDRL),"Microbiological Diagnostic Unit Public Health Laboratory and Victorian Infectious Diseases Reference Laboratory, Doherty Institute",Caly L. et al
EPI_ISL_456537,Victorian Infectious Diseases Reference Laboratory (VIDRL),"Microbiological Diagnostic Unit Public Health Laboratory and Victorian Infectious Diseases Reference Laboratory, Doherty Institute",Caly L. et al
EPI_ISL_456538,Victorian Infectious Diseases Reference Laboratory (VIDRL),"Microbiological Diagnostic Unit Public Health Laboratory and Victorian Infectious Diseases Reference Laboratory, Doherty Institute",Caly L. et al
EPI_ISL_456539,Victorian Infectious Diseases Reference Laboratory (VIDRL),"Microbiological Diagnostic Unit Public Health Laboratory and Victorian Infectious Diseases Reference Laboratory, Doherty Institute",Caly L. et al
EPI_ISL_456540,Victorian Infectious Diseases Reference Laboratory (VIDRL),"Microbiological Diagnostic Unit Public Health Laboratory and Victorian Infectious Diseases Reference Laboratory, Doherty Institute",Caly L. et al
EPI_ISL_456541,Victorian Infectious Diseases Reference Laboratory (VIDRL),"Microbiological Diagnostic Unit Public Health Laboratory and Victorian Infectious Diseases Reference Laboratory, Doherty Institute",Caly L. et al
EPI_ISL_456542,Victorian Infectious Diseases Reference Laboratory (VIDRL),"Microbiological Diagnostic Unit Public Health Laboratory and Victorian Infectious Diseases Reference Laboratory, Doherty Institute",Caly L. et al
EPI_ISL_419861,Victorian Infectious Diseases Reference Laboratory (VIDRL),"Victorian Infectious Diseases Reference Laboratory and Microbiological Diagnostic Unit Public Health Laboratory, Doherty Institute",Caly L. et al
EPI_ISL_456543,Victorian Infectious Diseases Reference Laboratory (VIDRL),"Microbiological Diagnostic Unit Public Health Laboratory and Victorian Infectious Diseases Reference Laboratory, Doherty Institute",Caly L. et al
EPI_ISL_456544,Victorian Infectious Diseases Reference Laboratory (VIDRL),"Microbiological Diagnostic Unit Public Health Laboratory and Victorian Infectious Diseases Reference Laboratory, Doherty Institute",Caly L. et al
EPI_ISL_456545,Victorian Infectious Diseases Reference Laboratory (VIDRL),"Microbiological Diagnostic Unit Public Health Laboratory and Victorian Infectious Diseases Reference Laboratory, Doherty Institute",Caly L. et al
EPI_ISL_456548,Victorian Infectious Diseases Reference Laboratory (VIDRL),"Microbiological Diagnostic Unit Public Health Laboratory and Victorian Infectious Diseases Reference Laboratory, Doherty Institute",Caly L. et al
EPI_ISL_456550,Victorian Infectious Diseases Reference Laboratory (VIDRL),"Microbiological Diagnostic Unit Public Health Laboratory and Victorian Infectious Diseases Reference Laboratory, Doherty Institute",Caly L. et al
EPI_ISL_456551,Victorian Infectious Diseases Reference Laboratory (VIDRL),"Microbiological Diagnostic Unit Public Health Laboratory and Victorian Infectious Diseases Reference Laboratory, Doherty Institute",Caly L. et al
EPI_ISL_419862,Victorian Infectious Diseases Reference Laboratory (VIDRL),"Victorian Infectious Diseases Reference Laboratory and Microbiological Diagnostic Unit Public Health Laboratory, Doherty Institute",Caly L. et al
EPI_ISL_456553,Victorian Infectious Diseases Reference Laboratory (VIDRL),"Microbiological Diagnostic Unit Public Health Laboratory and Victorian Infectious Diseases Reference Laboratory, Doherty Institute",Caly L. et al
EPI_ISL_456554,Victorian Infectious Diseases Reference Laboratory (VIDRL),"Microbiological Diagnostic Unit Public Health Laboratory and Victorian Infectious Diseases Reference Laboratory, Doherty Institute",Caly L. et al
EPI_ISL_456555,Victorian Infectious Diseases Reference Laboratory (VIDRL),"Microbiological Diagnostic Unit Public Health Laboratory and Victorian Infectious Diseases Reference Laboratory, Doherty Institute",Caly L. et al
EPI_ISL_456557,Victorian Infectious Diseases Reference Laboratory (VIDRL),"Microbiological Diagnostic Unit Public Health Laboratory and Victorian Infectious Diseases Reference Laboratory, Doherty Institute",Caly L. et al
EPI_ISL_456558,Victorian Infectious Diseases Reference Laboratory (VIDRL),"Microbiological Diagnostic Unit Public Health Laboratory and Victorian Infectious Diseases Reference Laboratory, Doherty Institute",Caly L. et al
EPI_ISL_456559,Victorian Infectious Diseases Reference Laboratory (VIDRL),"Microbiological Diagnostic Unit Public Health Laboratory and Victorian Infectious Diseases Reference Laboratory, Doherty Institute",Caly L. et al
EPI_ISL_456560,Victorian Infectious Diseases Reference Laboratory (VIDRL),"Microbiological Diagnostic Unit Public Health Laboratory and Victorian Infectious Diseases Reference Laboratory, Doherty Institute",Caly L. et al
EPI_ISL_419863,Victorian Infectious Diseases Reference Laboratory (VIDRL),"Victorian Infectious Diseases Reference Laboratory and Microbiological Diagnostic Unit Public Health Laboratory, Doherty Institute",Caly L. et al
EPI_ISL_456561,Victorian Infectious Diseases Reference Laboratory (VIDRL),"Microbiological Diagnostic Unit Public Health Laboratory and Victorian Infectious Diseases Reference Laboratory, Doherty Institute",Caly L. et al
EPI_ISL_456562,Victorian Infectious Diseases Reference Laboratory (VIDRL),"Microbiological Diagnostic Unit Public Health Laboratory and Victorian Infectious Diseases Reference Laboratory, Doherty Institute",Caly L. et al
EPI_ISL_456563,Victorian Infectious Diseases Reference Laboratory (VIDRL),"Microbiological Diagnostic Unit Public Health Laboratory and Victorian Infectious Diseases Reference Laboratory, Doherty Institute",Caly L. et al
EPI_ISL_456564,Victorian Infectious Diseases Reference Laboratory (VIDRL),"Microbiological Diagnostic Unit Public Health Laboratory and Victorian Infectious Diseases Reference Laboratory, Doherty Institute",Caly L. et al
EPI_ISL_456565,Victorian Infectious Diseases Reference Laboratory (VIDRL),"Microbiological Diagnostic Unit Public Health Laboratory and Victorian Infectious Diseases Reference Laboratory, Doherty Institute",Caly L. et al
EPI_ISL_456566,Victorian Infectious Diseases Reference Laboratory (VIDRL),"Microbiological Diagnostic Unit Public Health Laboratory and Victorian Infectious Diseases Reference Laboratory, Doherty Institute",Caly L. et al
EPI_ISL_456568,Victorian Infectious Diseases Reference Laboratory (VIDRL),"Microbiological Diagnostic Unit Public Health Laboratory and Victorian Infectious Diseases Reference Laboratory, Doherty Institute",Caly L. et al
EPI_ISL_456569,Victorian Infectious Diseases Reference Laboratory (VIDRL),"Microbiological Diagnostic Unit Public Health Laboratory and Victorian Infectious Diseases Reference Laboratory, Doherty Institute",Caly L. et al
EPI_ISL_419864,Victorian Infectious Diseases Reference Laboratory (VIDRL),"Victorian Infectious Diseases Reference Laboratory and Microbiological Diagnostic Unit Public Health Laboratory, Doherty Institute",Caly L. et al
EPI_ISL_456573,Victorian Infectious Diseases Reference Laboratory (VIDRL),"Microbiological Diagnostic Unit Public Health Laboratory and Victorian Infectious Diseases Reference Laboratory, Doherty Institute",Caly L. et al
EPI_ISL_456574,Victorian Infectious Diseases Reference Laboratory (VIDRL),"Microbiological Diagnostic Unit Public Health Laboratory and Victorian Infectious Diseases Reference Laboratory, Doherty Institute",Caly L. et al
EPI_ISL_456578,Victorian Infectious Diseases Reference Laboratory (VIDRL),"Microbiological Diagnostic Unit Public Health Laboratory and Victorian Infectious Diseases Reference Laboratory, Doherty Institute",Caly L. et al
EPI_ISL_456579,Victorian Infectious Diseases Reference Laboratory (VIDRL),"Microbiological Diagnostic Unit Public Health Laboratory and Victorian Infectious Diseases Reference Laboratory, Doherty Institute",Caly L. et al
EPI_ISL_456580,Victorian Infectious Diseases Reference Laboratory (VIDRL),"Microbiological Diagnostic Unit Public Health Laboratory and Victorian Infectious Diseases Reference Laboratory, Doherty Institute",Caly L. et al
EPI_ISL_456581,Victorian Infectious Diseases Reference Laboratory (VIDRL),"Microbiological Diagnostic Unit Public Health Laboratory and Victorian Infectious Diseases Reference Laboratory, Doherty Institute",Caly L. et al
EPI_ISL_419865,Victorian Infectious Diseases Reference Laboratory (VIDRL),"Victorian Infectious Diseases Reference Laboratory and Microbiological Diagnostic Unit Public Health Laboratory, Doherty Institute",Caly L. et al
EPI_ISL_456575,Victorian Infectious Diseases Reference Laboratory (VIDRL),"Microbiological Diagnostic Unit Public Health Laboratory and Victorian Infectious Diseases Reference Laboratory, Doherty Institute",Caly L. et al
EPI_ISL_456577,Victorian Infectious Diseases Reference Laboratory (VIDRL),"Microbiological Diagnostic Unit Public Health Laboratory and Victorian Infectious Diseases Reference Laboratory, Doherty Institute",Caly L. et al
EPI_ISL_456590,Victorian Infectious Diseases Reference Laboratory (VIDRL),"Microbiological Diagnostic Unit Public Health Laboratory and Victorian Infectious Diseases Reference Laboratory, Doherty Institute",Caly L. et al
EPI_ISL_419866,Victorian Infectious Diseases Reference Laboratory (VIDRL),"Victorian Infectious Diseases Reference Laboratory and Microbiological Diagnostic Unit Public Health Laboratory, Doherty Institute",Caly L. et al
EPI_ISL_456582,Victorian Infectious Diseases Reference Laboratory (VIDRL),"Microbiological Diagnostic Unit Public Health Laboratory and Victorian Infectious Diseases Reference Laboratory, Doherty Institute",Caly L. et al
EPI_ISL_456583,Victorian Infectious Diseases Reference Laboratory (VIDRL),"Microbiological Diagnostic Unit Public Health Laboratory and Victorian Infectious Diseases Reference Laboratory, Doherty Institute",Caly L. et al
EPI_ISL_456584,Victorian Infectious Diseases Reference Laboratory (VIDRL),"Microbiological Diagnostic Unit Public Health Laboratory and Victorian Infectious Diseases Reference Laboratory, Doherty Institute",Caly L. et al
EPI_ISL_456585,Victorian Infectious Diseases Reference Laboratory (VIDRL),"Microbiological Diagnostic Unit Public Health Laboratory and Victorian Infectious Diseases Reference Laboratory, Doherty Institute",Caly L. et al
EPI_ISL_419736,Victorian Infectious Diseases Reference Laboratory (VIDRL),"Victorian Infectious Diseases Reference Laboratory and Microbiological Diagnostic Unit Public Health Laboratory, Doherty Institute",Caly L. et al
EPI_ISL_419867,Victorian Infectious Diseases Reference Laboratory (VIDRL),"Victorian Infectious Diseases Reference Laboratory and Microbiological Diagnostic Unit Public Health Laboratory, Doherty Institute",Caly L. et al
EPI_ISL_456587,Victorian Infectious Diseases Reference Laboratory (VIDRL),"Microbiological Diagnostic Unit Public Health Laboratory and Victorian Infectious Diseases Reference Laboratory, Doherty Institute",Caly L. et al
EPI_ISL_456588,Victorian Infectious Diseases Reference Laboratory (VIDRL),"Microbiological Diagnostic Unit Public Health Laboratory and Victorian Infectious Diseases Reference Laboratory, Doherty Institute",Caly L. et al
EPI_ISL_456589,Victorian Infectious Diseases Reference Laboratory (VIDRL),"Microbiological Diagnostic Unit Public Health Laboratory and Victorian Infectious Diseases Reference Laboratory, Doherty Institute",Caly L. et al
EPI_ISL_456613,Victorian Infectious Diseases Reference Laboratory (VIDRL),"Microbiological Diagnostic Unit Public Health Laboratory and Victorian Infectious Diseases Reference Laboratory, Doherty Institute",Caly L. et al
EPI_ISL_456614,Victorian Infectious Diseases Reference Laboratory (VIDRL),"Microbiological Diagnostic Unit Public Health Laboratory and Victorian Infectious Diseases Reference Laboratory, Doherty Institute",Caly L. et al
EPI_ISL_419868,Victorian Infectious Diseases Reference Laboratory (VIDRL),"Victorian Infectious Diseases Reference Laboratory and Microbiological Diagnostic Unit Public Health Laboratory, Doherty Institute",Caly L. et al
EPI_ISL_456615,Victorian Infectious Diseases Reference Laboratory (VIDRL),"Microbiological Diagnostic Unit Public Health Laboratory and Victorian Infectious Diseases Reference Laboratory, Doherty Institute",Caly L. et al
EPI_ISL_456616,Victorian Infectious Diseases Reference Laboratory (VIDRL),"Microbiological Diagnostic Unit Public Health Laboratory and Victorian Infectious Diseases Reference Laboratory, Doherty Institute",Caly L. et al
EPI_ISL_456617,Victorian Infectious Diseases Reference Laboratory (VIDRL),"Microbiological Diagnostic Unit Public Health Laboratory and Victorian Infectious Diseases Reference Laboratory, Doherty Institute",Caly L. et al
EPI_ISL_456618,Victorian Infectious Diseases Reference Laboratory (VIDRL),"Microbiological Diagnostic Unit Public Health Laboratory and Victorian Infectious Diseases Reference Laboratory, Doherty Institute",Caly L. et al
EPI_ISL_456619,Victorian Infectious Diseases Reference Laboratory (VIDRL),"Microbiological Diagnostic Unit Public Health Laboratory and Victorian Infectious Diseases Reference Laboratory, Doherty Institute",Caly L. et al
EPI_ISL_456620,Victorian Infectious Diseases Reference Laboratory (VIDRL),"Microbiological Diagnostic Unit Public Health Laboratory and Victorian Infectious Diseases Reference Laboratory, Doherty Institute",Caly L. et al
EPI_ISL_419869,Victorian Infectious Diseases Reference Laboratory (VIDRL),"Victorian Infectious Diseases Reference Laboratory and Microbiological Diagnostic Unit Public Health Laboratory, Doherty Institute",Caly L. et al
EPI_ISL_456621,Victorian Infectious Diseases Reference Laboratory (VIDRL),"Microbiological Diagnostic Unit Public Health Laboratory and Victorian Infectious Diseases Reference Laboratory, Doherty Institute",Caly L. et al
EPI_ISL_456622,Victorian Infectious Diseases Reference Laboratory (VIDRL),"Microbiological Diagnostic Unit Public Health Laboratory and Victorian Infectious Diseases Reference Laboratory, Doherty Institute",Caly L. et al
EPI_ISL_456625,Victorian Infectious Diseases Reference Laboratory (VIDRL),"Microbiological Diagnostic Unit Public Health Laboratory and Victorian Infectious Diseases Reference Laboratory, Doherty Institute",Caly L. et al
EPI_ISL_456626,Victorian Infectious Diseases Reference Laboratory (VIDRL),"Microbiological Diagnostic Unit Public Health Laboratory and Victorian Infectious Diseases Reference Laboratory, Doherty Institute",Caly L. et al
EPI_ISL_456628,Victorian Infectious Diseases Reference Laboratory (VIDRL),"Microbiological Diagnostic Unit Public Health Laboratory and Victorian Infectious Diseases Reference Laboratory, Doherty Institute",Caly L. et al
EPI_ISL_419870,Victorian Infectious Diseases Reference Laboratory (VIDRL),"Victorian Infectious Diseases Reference Laboratory and Microbiological Diagnostic Unit Public Health Laboratory, Doherty Institute",Caly L. et al
EPI_ISL_456629,Victorian Infectious Diseases Reference Laboratory (VIDRL),"Microbiological Diagnostic Unit Public Health Laboratory and Victorian Infectious Diseases Reference Laboratory, Doherty Institute",Caly L. et al
EPI_ISL_456630,Victorian Infectious Diseases Reference Laboratory (VIDRL),"Microbiological Diagnostic Unit Public Health Laboratory and Victorian Infectious Diseases Reference Laboratory, Doherty Institute",Caly L. et al
EPI_ISL_456631,Victorian Infectious Diseases Reference Laboratory (VIDRL),"Microbiological Diagnostic Unit Public Health Laboratory and Victorian Infectious Diseases Reference Laboratory, Doherty Institute",Caly L. et al
EPI_ISL_456632,Victorian Infectious Diseases Reference Laboratory (VIDRL),"Microbiological Diagnostic Unit Public Health Laboratory and Victorian Infectious Diseases Reference Laboratory, Doherty Institute",Caly L. et al
EPI_ISL_456633,Victorian Infectious Diseases Reference Laboratory (VIDRL),"Microbiological Diagnostic Unit Public Health Laboratory and Victorian Infectious Diseases Reference Laboratory, Doherty Institute",Caly L. et al
EPI_ISL_456634,Victorian Infectious Diseases Reference Laboratory (VIDRL),"Microbiological Diagnostic Unit Public Health Laboratory and Victorian Infectious Diseases Reference Laboratory, Doherty Institute",Caly L. et al
EPI_ISL_456635,Victorian Infectious Diseases Reference Laboratory (VIDRL),"Microbiological Diagnostic Unit Public Health Laboratory and Victorian Infectious Diseases Reference Laboratory, Doherty Institute",Caly L. et al
EPI_ISL_456636,Victorian Infectious Diseases Reference Laboratory (VIDRL),"Microbiological Diagnostic Unit Public Health Laboratory and Victorian Infectious Diseases Reference Laboratory, Doherty Institute",Caly L. et al
EPI_ISL_419871,Victorian Infectious Diseases Reference Laboratory (VIDRL),"Victorian Infectious Diseases Reference Laboratory and Microbiological Diagnostic Unit Public Health Laboratory, Doherty Institute",Caly L. et al
EPI_ISL_456638,Victorian Infectious Diseases Reference Laboratory (VIDRL),"Microbiological Diagnostic Unit Public Health Laboratory and Victorian Infectious Diseases Reference Laboratory, Doherty Institute",Caly L. et al
EPI_ISL_456642,Victorian Infectious Diseases Reference Laboratory (VIDRL),"Microbiological Diagnostic Unit Public Health Laboratory and Victorian Infectious Diseases Reference Laboratory, Doherty Institute",Caly L. et al
EPI_ISL_419872,Victorian Infectious Diseases Reference Laboratory (VIDRL),"Victorian Infectious Diseases Reference Laboratory and Microbiological Diagnostic Unit Public Health Laboratory, Doherty Institute",Caly L. et al
EPI_ISL_419873,Victorian Infectious Diseases Reference Laboratory (VIDRL),"Victorian Infectious Diseases Reference Laboratory and Microbiological Diagnostic Unit Public Health Laboratory, Doherty Institute",Caly L. et al
EPI_ISL_456643,Victorian Infectious Diseases Reference Laboratory (VIDRL),"Microbiological Diagnostic Unit Public Health Laboratory and Victorian Infectious Diseases Reference Laboratory, Doherty Institute",Caly L. et al
EPI_ISL_419874,Victorian Infectious Diseases Reference Laboratory (VIDRL),"Victorian Infectious Diseases Reference Laboratory and Microbiological Diagnostic Unit Public Health Laboratory, Doherty Institute",Caly L. et al
EPI_ISL_456644,Victorian Infectious Diseases Reference Laboratory (VIDRL),"Microbiological Diagnostic Unit Public Health Laboratory and Victorian Infectious Diseases Reference Laboratory, Doherty Institute",Caly L. et al
EPI_ISL_419875,Victorian Infectious Diseases Reference Laboratory (VIDRL),"Victorian Infectious Diseases Reference Laboratory and Microbiological Diagnostic Unit Public Health Laboratory, Doherty Institute",Caly L. et al
EPI_ISL_456645,Victorian Infectious Diseases Reference Laboratory (VIDRL),"Microbiological Diagnostic Unit Public Health Laboratory and Victorian Infectious Diseases Reference Laboratory, Doherty Institute",Caly L. et al
EPI_ISL_456646,Victorian Infectious Diseases Reference Laboratory (VIDRL),"Microbiological Diagnostic Unit Public Health Laboratory and Victorian Infectious Diseases Reference Laboratory, Doherty Institute",Caly L. et al
EPI_ISL_456647,Victorian Infectious Diseases Reference Laboratory (VIDRL),"Microbiological Diagnostic Unit Public Health Laboratory and Victorian Infectious Diseases Reference Laboratory, Doherty Institute",Caly L. et al
EPI_ISL_456648,Victorian Infectious Diseases Reference Laboratory (VIDRL),"Microbiological Diagnostic Unit Public Health Laboratory and Victorian Infectious Diseases Reference Laboratory, Doherty Institute",Caly L. et al
EPI_ISL_456649,Victorian Infectious Diseases Reference Laboratory (VIDRL),"Microbiological Diagnostic Unit Public Health Laboratory and Victorian Infectious Diseases Reference Laboratory, Doherty Institute",Caly L. et al
EPI_ISL_456650,Victorian Infectious Diseases Reference Laboratory (VIDRL),"Microbiological Diagnostic Unit Public Health Laboratory and Victorian Infectious Diseases Reference Laboratory, Doherty Institute",Caly L. et al
EPI_ISL_419876,Victorian Infectious Diseases Reference Laboratory (VIDRL),"Victorian Infectious Diseases Reference Laboratory and Microbiological Diagnostic Unit Public Health Laboratory, Doherty Institute",Caly L. et al
EPI_ISL_456651,Victorian Infectious Diseases Reference Laboratory (VIDRL),"Microbiological Diagnostic Unit Public Health Laboratory and Victorian Infectious Diseases Reference Laboratory, Doherty Institute",Caly L. et al
EPI_ISL_456652,Victorian Infectious Diseases Reference Laboratory (VIDRL),"Microbiological Diagnostic Unit Public Health Laboratory and Victorian Infectious Diseases Reference Laboratory, Doherty Institute",Caly L. et al
EPI_ISL_456653,Victorian Infectious Diseases Reference Laboratory (VIDRL),"Microbiological Diagnostic Unit Public Health Laboratory and Victorian Infectious Diseases Reference Laboratory, Doherty Institute",Caly L. et al
EPI_ISL_456654,Victorian Infectious Diseases Reference Laboratory (VIDRL),"Microbiological Diagnostic Unit Public Health Laboratory and Victorian Infectious Diseases Reference Laboratory, Doherty Institute",Caly L. et al
EPI_ISL_456655,Victorian Infectious Diseases Reference Laboratory (VIDRL),"Microbiological Diagnostic Unit Public Health Laboratory and Victorian Infectious Diseases Reference Laboratory, Doherty Institute",Caly L. et al
EPI_ISL_419737,Victorian Infectious Diseases Reference Laboratory (VIDRL),"Victorian Infectious Diseases Reference Laboratory and Microbiological Diagnostic Unit Public Health Laboratory, Doherty Institute",Caly L. et al
EPI_ISL_419877,Victorian Infectious Diseases Reference Laboratory (VIDRL),"Victorian Infectious Diseases Reference Laboratory and Microbiological Diagnostic Unit Public Health Laboratory, Doherty Institute",Caly L. et al
EPI_ISL_419878,Victorian Infectious Diseases Reference Laboratory (VIDRL),"Victorian Infectious Diseases Reference Laboratory and Microbiological Diagnostic Unit Public Health Laboratory, Doherty Institute",Caly L. et al
EPI_ISL_450212,unknown,Microbiological Diagnostic Unit Public Health Laboratory (MDU-PHL) and Victorian Infectious Disease Reference Laboratory (VIDRL),Seemann et al
EPI_ISL_419879,Victorian Infectious Diseases Reference Laboratory (VIDRL),"Victorian Infectious Diseases Reference Laboratory and Microbiological Diagnostic Unit Public Health Laboratory, Doherty Institute",Caly L. et al
EPI_ISL_419880,Victorian Infectious Diseases Reference Laboratory (VIDRL),"Victorian Infectious Diseases Reference Laboratory and Microbiological Diagnostic Unit Public Health Laboratory, Doherty Institute",Caly L. et al
EPI_ISL_419881,Victorian Infectious Diseases Reference Laboratory (VIDRL),"Victorian Infectious Diseases Reference Laboratory and Microbiological Diagnostic Unit Public Health Laboratory, Doherty Institute",Caly L. et al
EPI_ISL_419882,Victorian Infectious Diseases Reference Laboratory (VIDRL),"Victorian Infectious Diseases Reference Laboratory and Microbiological Diagnostic Unit Public Health Laboratory, Doherty Institute",Caly L. et al
EPI_ISL_419883,Victorian Infectious Diseases Reference Laboratory (VIDRL),"Victorian Infectious Diseases Reference Laboratory and Microbiological Diagnostic Unit Public Health Laboratory, Doherty Institute",Caly L. et al
EPI_ISL_419884,Victorian Infectious Diseases Reference Laboratory (VIDRL),"Victorian Infectious Diseases Reference Laboratory and Microbiological Diagnostic Unit Public Health Laboratory, Doherty Institute",Caly L. et al
EPI_ISL_419885,Victorian Infectious Diseases Reference Laboratory (VIDRL),"Victorian Infectious Diseases Reference Laboratory and Microbiological Diagnostic Unit Public Health Laboratory, Doherty Institute",Caly L. et al
EPI_ISL_419738,Victorian Infectious Diseases Reference Laboratory (VIDRL),"Victorian Infectious Diseases Reference Laboratory and Microbiological Diagnostic Unit Public Health Laboratory, Doherty Institute",Caly L. et al
EPI_ISL_419886,Victorian Infectious Diseases Reference Laboratory (VIDRL),"Victorian Infectious Diseases Reference Laboratory and Microbiological Diagnostic Unit Public Health Laboratory, Doherty Institute",Caly L. et al
EPI_ISL_419887,Victorian Infectious Diseases Reference Laboratory (VIDRL),"Victorian Infectious Diseases Reference Laboratory and Microbiological Diagnostic Unit Public Health Laboratory, Doherty Institute",Caly L. et al
EPI_ISL_419888,Victorian Infectious Diseases Reference Laboratory (VIDRL),"Victorian Infectious Diseases Reference Laboratory and Microbiological Diagnostic Unit Public Health Laboratory, Doherty Institute",Caly L. et al
EPI_ISL_419889,Victorian Infectious Diseases Reference Laboratory (VIDRL),"Victorian Infectious Diseases Reference Laboratory and Microbiological Diagnostic Unit Public Health Laboratory, Doherty Institute",Caly L. et al
EPI_ISL_419890,Victorian Infectious Diseases Reference Laboratory (VIDRL),"Victorian Infectious Diseases Reference Laboratory and Microbiological Diagnostic Unit Public Health Laboratory, Doherty Institute",Caly L. et al
EPI_ISL_419891,Victorian Infectious Diseases Reference Laboratory (VIDRL),"Victorian Infectious Diseases Reference Laboratory and Microbiological Diagnostic Unit Public Health Laboratory, Doherty Institute",Caly L. et al
EPI_ISL_419892,Victorian Infectious Diseases Reference Laboratory (VIDRL),"Victorian Infectious Diseases Reference Laboratory and Microbiological Diagnostic Unit Public Health Laboratory, Doherty Institute",Caly L. et al
EPI_ISL_419893,Victorian Infectious Diseases Reference Laboratory (VIDRL),"Victorian Infectious Diseases Reference Laboratory and Microbiological Diagnostic Unit Public Health Laboratory, Doherty Institute",Caly L. et al
EPI_ISL_419894,Victorian Infectious Diseases Reference Laboratory (VIDRL),"Victorian Infectious Diseases Reference Laboratory and Microbiological Diagnostic Unit Public Health Laboratory, Doherty Institute",Caly L. et al
EPI_ISL_419895,Victorian Infectious Diseases Reference Laboratory (VIDRL),"Victorian Infectious Diseases Reference Laboratory and Microbiological Diagnostic Unit Public Health Laboratory, Doherty Institute",Caly L. et al
EPI_ISL_419741,Victorian Infectious Diseases Reference Laboratory (VIDRL),"Victorian Infectious Diseases Reference Laboratory and Microbiological Diagnostic Unit Public Health Laboratory, Doherty Institute",Caly L. et al
EPI_ISL_419896,Victorian Infectious Diseases Reference Laboratory (VIDRL),"Victorian Infectious Diseases Reference Laboratory and Microbiological Diagnostic Unit Public Health Laboratory, Doherty Institute",Caly L. et al
EPI_ISL_419897,Victorian Infectious Diseases Reference Laboratory (VIDRL),"Victorian Infectious Diseases Reference Laboratory and Microbiological Diagnostic Unit Public Health Laboratory, Doherty Institute",Caly L. et al
EPI_ISL_419898,Victorian Infectious Diseases Reference Laboratory (VIDRL),"Victorian Infectious Diseases Reference Laboratory and Microbiological Diagnostic Unit Public Health Laboratory, Doherty Institute",Caly L. et al
EPI_ISL_419899,Victorian Infectious Diseases Reference Laboratory (VIDRL),"Victorian Infectious Diseases Reference Laboratory and Microbiological Diagnostic Unit Public Health Laboratory, Doherty Institute",Caly L. et al
EPI_ISL_419900,Victorian Infectious Diseases Reference Laboratory (VIDRL),"Victorian Infectious Diseases Reference Laboratory and Microbiological Diagnostic Unit Public Health Laboratory, Doherty Institute",Caly L. et al
EPI_ISL_419901,Victorian Infectious Diseases Reference Laboratory (VIDRL),"Victorian Infectious Diseases Reference Laboratory and Microbiological Diagnostic Unit Public Health Laboratory, Doherty Institute",Caly L. et al
EPI_ISL_419902,Victorian Infectious Diseases Reference Laboratory (VIDRL),"Victorian Infectious Diseases Reference Laboratory and Microbiological Diagnostic Unit Public Health Laboratory, Doherty Institute",Caly L. et al
EPI_ISL_419903,Victorian Infectious Diseases Reference Laboratory (VIDRL),"Victorian Infectious Diseases Reference Laboratory and Microbiological Diagnostic Unit Public Health Laboratory, Doherty Institute",Caly L. et al
EPI_ISL_419904,Victorian Infectious Diseases Reference Laboratory (VIDRL),"Victorian Infectious Diseases Reference Laboratory and Microbiological Diagnostic Unit Public Health Laboratory, Doherty Institute",Caly L. et al
EPI_ISL_419740,Victorian Infectious Diseases Reference Laboratory (VIDRL),"Victorian Infectious Diseases Reference Laboratory and Microbiological Diagnostic Unit Public Health Laboratory, Doherty Institute",Caly L. et al
EPI_ISL_419905,Victorian Infectious Diseases Reference Laboratory (VIDRL),"Victorian Infectious Diseases Reference Laboratory and Microbiological Diagnostic Unit Public Health Laboratory, Doherty Institute",Caly L. et al
EPI_ISL_419906,Victorian Infectious Diseases Reference Laboratory (VIDRL),"Victorian Infectious Diseases Reference Laboratory and Microbiological Diagnostic Unit Public Health Laboratory, Doherty Institute",Caly L. et al
EPI_ISL_419907,Victorian Infectious Diseases Reference Laboratory (VIDRL),"Victorian Infectious Diseases Reference Laboratory and Microbiological Diagnostic Unit Public Health Laboratory, Doherty Institute",Caly L. et al
EPI_ISL_419908,Victorian Infectious Diseases Reference Laboratory (VIDRL),"Victorian Infectious Diseases Reference Laboratory and Microbiological Diagnostic Unit Public Health Laboratory, Doherty Institute",Caly L. et al
EPI_ISL_419909,Victorian Infectious Diseases Reference Laboratory (VIDRL),"Victorian Infectious Diseases Reference Laboratory and Microbiological Diagnostic Unit Public Health Laboratory, Doherty Institute",Caly L. et al
EPI_ISL_419910,Victorian Infectious Diseases Reference Laboratory (VIDRL),"Victorian Infectious Diseases Reference Laboratory and Microbiological Diagnostic Unit Public Health Laboratory, Doherty Institute",Caly L. et al
EPI_ISL_419911,Victorian Infectious Diseases Reference Laboratory (VIDRL),"Victorian Infectious Diseases Reference Laboratory and Microbiological Diagnostic Unit Public Health Laboratory, Doherty Institute",Caly L. et al
EPI_ISL_419912,Victorian Infectious Diseases Reference Laboratory (VIDRL),"Victorian Infectious Diseases Reference Laboratory and Microbiological Diagnostic Unit Public Health Laboratory, Doherty Institute",Caly L. et al
EPI_ISL_419913,Victorian Infectious Diseases Reference Laboratory (VIDRL),"Victorian Infectious Diseases Reference Laboratory and Microbiological Diagnostic Unit Public Health Laboratory, Doherty Institute",Caly L. et al
EPI_ISL_419914,Victorian Infectious Diseases Reference Laboratory (VIDRL),"Victorian Infectious Diseases Reference Laboratory and Microbiological Diagnostic Unit Public Health Laboratory, Doherty Institute",Caly L. et al
EPI_ISL_419742,Victorian Infectious Diseases Reference Laboratory (VIDRL),"Victorian Infectious Diseases Reference Laboratory and Microbiological Diagnostic Unit Public Health Laboratory, Doherty Institute",Caly L. et al
EPI_ISL_419915,Victorian Infectious Diseases Reference Laboratory (VIDRL),"Victorian Infectious Diseases Reference Laboratory and Microbiological Diagnostic Unit Public Health Laboratory, Doherty Institute",Caly L. et al
EPI_ISL_419916,Victorian Infectious Diseases Reference Laboratory (VIDRL),"Victorian Infectious Diseases Reference Laboratory and Microbiological Diagnostic Unit Public Health Laboratory, Doherty Institute",Caly L. et al
EPI_ISL_419917,Victorian Infectious Diseases Reference Laboratory (VIDRL),"Victorian Infectious Diseases Reference Laboratory and Microbiological Diagnostic Unit Public Health Laboratory, Doherty Institute",Caly L. et al
EPI_ISL_419918,Victorian Infectious Diseases Reference Laboratory (VIDRL),"Victorian Infectious Diseases Reference Laboratory and Microbiological Diagnostic Unit Public Health Laboratory, Doherty Institute",Caly L. et al
EPI_ISL_419919,Victorian Infectious Diseases Reference Laboratory (VIDRL),"Victorian Infectious Diseases Reference Laboratory and Microbiological Diagnostic Unit Public Health Laboratory, Doherty Institute",Caly L. et al
EPI_ISL_419920,Victorian Infectious Diseases Reference Laboratory (VIDRL),"Victorian Infectious Diseases Reference Laboratory and Microbiological Diagnostic Unit Public Health Laboratory, Doherty Institute",Caly L. et al
EPI_ISL_419921,Victorian Infectious Diseases Reference Laboratory (VIDRL),"Victorian Infectious Diseases Reference Laboratory and Microbiological Diagnostic Unit Public Health Laboratory, Doherty Institute",Caly L. et al
EPI_ISL_419922,Victorian Infectious Diseases Reference Laboratory (VIDRL),"Victorian Infectious Diseases Reference Laboratory and Microbiological Diagnostic Unit Public Health Laboratory, Doherty Institute",Caly L. et al
EPI_ISL_419923,Victorian Infectious Diseases Reference Laboratory (VIDRL),"Victorian Infectious Diseases Reference Laboratory and Microbiological Diagnostic Unit Public Health Laboratory, Doherty Institute",Caly L. et al
EPI_ISL_419924,Victorian Infectious Diseases Reference Laboratory (VIDRL),"Victorian Infectious Diseases Reference Laboratory and Microbiological Diagnostic Unit Public Health Laboratory, Doherty Institute",Caly L. et al
EPI_ISL_419743,Victorian Infectious Diseases Reference Laboratory (VIDRL),"Victorian Infectious Diseases Reference Laboratory and Microbiological Diagnostic Unit Public Health Laboratory, Doherty Institute",Caly L. et al
EPI_ISL_419925,Victorian Infectious Diseases Reference Laboratory (VIDRL),"Victorian Infectious Diseases Reference Laboratory and Microbiological Diagnostic Unit Public Health Laboratory, Doherty Institute",Caly L. et al
EPI_ISL_419926,Victorian Infectious Diseases Reference Laboratory (VIDRL),"Victorian Infectious Diseases Reference Laboratory and Microbiological Diagnostic Unit Public Health Laboratory, Doherty Institute",Caly L. et al
EPI_ISL_419927,Victorian Infectious Diseases Reference Laboratory (VIDRL),"Victorian Infectious Diseases Reference Laboratory and Microbiological Diagnostic Unit Public Health Laboratory, Doherty Institute",Caly L. et al
EPI_ISL_419928,Victorian Infectious Diseases Reference Laboratory (VIDRL),"Victorian Infectious Diseases Reference Laboratory and Microbiological Diagnostic Unit Public Health Laboratory, Doherty Institute",Caly L. et al
EPI_ISL_419929,Victorian Infectious Diseases Reference Laboratory (VIDRL),"Victorian Infectious Diseases Reference Laboratory and Microbiological Diagnostic Unit Public Health Laboratory, Doherty Institute",Caly L. et al
EPI_ISL_419931,Victorian Infectious Diseases Reference Laboratory (VIDRL),"Victorian Infectious Diseases Reference Laboratory and Microbiological Diagnostic Unit Public Health Laboratory, Doherty Institute",Caly L. et al
EPI_ISL_419932,Victorian Infectious Diseases Reference Laboratory (VIDRL),"Victorian Infectious Diseases Reference Laboratory and Microbiological Diagnostic Unit Public Health Laboratory, Doherty Institute",Caly L. et al
EPI_ISL_419933,Victorian Infectious Diseases Reference Laboratory (VIDRL),"Victorian Infectious Diseases Reference Laboratory and Microbiological Diagnostic Unit Public Health Laboratory, Doherty Institute",Caly L. et al
EPI_ISL_419934,Victorian Infectious Diseases Reference Laboratory (VIDRL),"Victorian Infectious Diseases Reference Laboratory and Microbiological Diagnostic Unit Public Health Laboratory, Doherty Institute",Caly L. et al
EPI_ISL_419739,Victorian Infectious Diseases Reference Laboratory (VIDRL),"Victorian Infectious Diseases Reference Laboratory and Microbiological Diagnostic Unit Public Health Laboratory, Doherty Institute",Caly L. et al
EPI_ISL_419935,Victorian Infectious Diseases Reference Laboratory (VIDRL),"Victorian Infectious Diseases Reference Laboratory and Microbiological Diagnostic Unit Public Health Laboratory, Doherty Institute",Caly L. et al
EPI_ISL_419936,Victorian Infectious Diseases Reference Laboratory (VIDRL),"Victorian Infectious Diseases Reference Laboratory and Microbiological Diagnostic Unit Public Health Laboratory, Doherty Institute",Caly L. et al
EPI_ISL_419937,Victorian Infectious Diseases Reference Laboratory (VIDRL),"Victorian Infectious Diseases Reference Laboratory and Microbiological Diagnostic Unit Public Health Laboratory, Doherty Institute",Caly L. et al
EPI_ISL_419938,Victorian Infectious Diseases Reference Laboratory (VIDRL),"Victorian Infectious Diseases Reference Laboratory and Microbiological Diagnostic Unit Public Health Laboratory, Doherty Institute",Caly L. et al
EPI_ISL_419939,Victorian Infectious Diseases Reference Laboratory (VIDRL),"Victorian Infectious Diseases Reference Laboratory and Microbiological Diagnostic Unit Public Health Laboratory, Doherty Institute",Caly L. et al
EPI_ISL_419940,Victorian Infectious Diseases Reference Laboratory (VIDRL),"Victorian Infectious Diseases Reference Laboratory and Microbiological Diagnostic Unit Public Health Laboratory, Doherty Institute",Caly L. et al
EPI_ISL_419941,Victorian Infectious Diseases Reference Laboratory (VIDRL),"Victorian Infectious Diseases Reference Laboratory and Microbiological Diagnostic Unit Public Health Laboratory, Doherty Institute",Caly L. et al
EPI_ISL_419942,Victorian Infectious Diseases Reference Laboratory (VIDRL),"Victorian Infectious Diseases Reference Laboratory and Microbiological Diagnostic Unit Public Health Laboratory, Doherty Institute",Caly L. et al
EPI_ISL_419943,Victorian Infectious Diseases Reference Laboratory (VIDRL),"Victorian Infectious Diseases Reference Laboratory and Microbiological Diagnostic Unit Public Health Laboratory, Doherty Institute",Caly L. et al
EPI_ISL_419944,Victorian Infectious Diseases Reference Laboratory (VIDRL),"Victorian Infectious Diseases Reference Laboratory and Microbiological Diagnostic Unit Public Health Laboratory, Doherty Institute",Caly L. et al
EPI_ISL_419744,Victorian Infectious Diseases Reference Laboratory (VIDRL),"Victorian Infectious Diseases Reference Laboratory and Microbiological Diagnostic Unit Public Health Laboratory, Doherty Institute",Caly L. et al
EPI_ISL_419945,Victorian Infectious Diseases Reference Laboratory (VIDRL),"Victorian Infectious Diseases Reference Laboratory and Microbiological Diagnostic Unit Public Health Laboratory, Doherty Institute",Caly L. et al
EPI_ISL_419946,Victorian Infectious Diseases Reference Laboratory (VIDRL),"Victorian Infectious Diseases Reference Laboratory and Microbiological Diagnostic Unit Public Health Laboratory, Doherty Institute",Caly L. et al
EPI_ISL_419947,Victorian Infectious Diseases Reference Laboratory (VIDRL),"Victorian Infectious Diseases Reference Laboratory and Microbiological Diagnostic Unit Public Health Laboratory, Doherty Institute",Caly L. et al
EPI_ISL_419948,Victorian Infectious Diseases Reference Laboratory (VIDRL),"Victorian Infectious Diseases Reference Laboratory and Microbiological Diagnostic Unit Public Health Laboratory, Doherty Institute",Caly L. et al
EPI_ISL_419949,Victorian Infectious Diseases Reference Laboratory (VIDRL),"Victorian Infectious Diseases Reference Laboratory and Microbiological Diagnostic Unit Public Health Laboratory, Doherty Institute",Caly L. et al
EPI_ISL_420036,Victorian Infectious Diseases Reference Laboratory (VIDRL),"Victorian Infectious Diseases Reference Laboratory and Microbiological Diagnostic Unit Public Health Laboratory, Doherty Institute",Caly L. et al
EPI_ISL_419950,Victorian Infectious Diseases Reference Laboratory (VIDRL),"Victorian Infectious Diseases Reference Laboratory and Microbiological Diagnostic Unit Public Health Laboratory, Doherty Institute",Caly L. et al
EPI_ISL_419951,Victorian Infectious Diseases Reference Laboratory (VIDRL),"Victorian Infectious Diseases Reference Laboratory and Microbiological Diagnostic Unit Public Health Laboratory, Doherty Institute",Caly L. et al
EPI_ISL_419952,Victorian Infectious Diseases Reference Laboratory (VIDRL),"Victorian Infectious Diseases Reference Laboratory and Microbiological Diagnostic Unit Public Health Laboratory, Doherty Institute",Caly L. et al
EPI_ISL_419745,Victorian Infectious Diseases Reference Laboratory (VIDRL),"Victorian Infectious Diseases Reference Laboratory and Microbiological Diagnostic Unit Public Health Laboratory, Doherty Institute",Caly L. et al
EPI_ISL_419953,Victorian Infectious Diseases Reference Laboratory (VIDRL),"Victorian Infectious Diseases Reference Laboratory and Microbiological Diagnostic Unit Public Health Laboratory, Doherty Institute",Caly L. et al
EPI_ISL_419954,Victorian Infectious Diseases Reference Laboratory (VIDRL),"Victorian Infectious Diseases Reference Laboratory and Microbiological Diagnostic Unit Public Health Laboratory, Doherty Institute",Caly L. et al
EPI_ISL_419955,Victorian Infectious Diseases Reference Laboratory (VIDRL),"Victorian Infectious Diseases Reference Laboratory and Microbiological Diagnostic Unit Public Health Laboratory, Doherty Institute",Caly L. et al
EPI_ISL_419956,Victorian Infectious Diseases Reference Laboratory (VIDRL),"Victorian Infectious Diseases Reference Laboratory and Microbiological Diagnostic Unit Public Health Laboratory, Doherty Institute",Caly L. et al
EPI_ISL_419957,Victorian Infectious Diseases Reference Laboratory (VIDRL),"Victorian Infectious Diseases Reference Laboratory and Microbiological Diagnostic Unit Public Health Laboratory, Doherty Institute",Caly L. et al
EPI_ISL_419958,Victorian Infectious Diseases Reference Laboratory (VIDRL),"Victorian Infectious Diseases Reference Laboratory and Microbiological Diagnostic Unit Public Health Laboratory, Doherty Institute",Caly L. et al
EPI_ISL_419959,Victorian Infectious Diseases Reference Laboratory (VIDRL),"Victorian Infectious Diseases Reference Laboratory and Microbiological Diagnostic Unit Public Health Laboratory, Doherty Institute",Caly L. et al
EPI_ISL_419960,Victorian Infectious Diseases Reference Laboratory (VIDRL),"Victorian Infectious Diseases Reference Laboratory and Microbiological Diagnostic Unit Public Health Laboratory, Doherty Institute",Caly L. et al
EPI_ISL_419961,Victorian Infectious Diseases Reference Laboratory (VIDRL),"Victorian Infectious Diseases Reference Laboratory and Microbiological Diagnostic Unit Public Health Laboratory, Doherty Institute",Caly L. et al
EPI_ISL_419962,Victorian Infectious Diseases Reference Laboratory (VIDRL),"Victorian Infectious Diseases Reference Laboratory and Microbiological Diagnostic Unit Public Health Laboratory, Doherty Institute",Caly L. et al
EPI_ISL_419746,Victorian Infectious Diseases Reference Laboratory (VIDRL),"Victorian Infectious Diseases Reference Laboratory and Microbiological Diagnostic Unit Public Health Laboratory, Doherty Institute",Caly L. et al
EPI_ISL_419963,Victorian Infectious Diseases Reference Laboratory (VIDRL),"Victorian Infectious Diseases Reference Laboratory and Microbiological Diagnostic Unit Public Health Laboratory, Doherty Institute",Caly L. et al
EPI_ISL_419964,Victorian Infectious Diseases Reference Laboratory (VIDRL),"Victorian Infectious Diseases Reference Laboratory and Microbiological Diagnostic Unit Public Health Laboratory, Doherty Institute",Caly L. et al
EPI_ISL_419965,Victorian Infectious Diseases Reference Laboratory (VIDRL),"Victorian Infectious Diseases Reference Laboratory and Microbiological Diagnostic Unit Public Health Laboratory, Doherty Institute",Caly L. et al
EPI_ISL_419966,Victorian Infectious Diseases Reference Laboratory (VIDRL),"Victorian Infectious Diseases Reference Laboratory and Microbiological Diagnostic Unit Public Health Laboratory, Doherty Institute",Caly L. et al
EPI_ISL_419967,Victorian Infectious Diseases Reference Laboratory (VIDRL),"Victorian Infectious Diseases Reference Laboratory and Microbiological Diagnostic Unit Public Health Laboratory, Doherty Institute",Caly L. et al
EPI_ISL_419968,Victorian Infectious Diseases Reference Laboratory (VIDRL),"Victorian Infectious Diseases Reference Laboratory and Microbiological Diagnostic Unit Public Health Laboratory, Doherty Institute",Caly L. et al
EPI_ISL_419969,Victorian Infectious Diseases Reference Laboratory (VIDRL),"Victorian Infectious Diseases Reference Laboratory and Microbiological Diagnostic Unit Public Health Laboratory, Doherty Institute",Caly L. et al
EPI_ISL_419970,Victorian Infectious Diseases Reference Laboratory (VIDRL),"Victorian Infectious Diseases Reference Laboratory and Microbiological Diagnostic Unit Public Health Laboratory, Doherty Institute",Caly L. et al
EPI_ISL_419971,Victorian Infectious Diseases Reference Laboratory (VIDRL),"Victorian Infectious Diseases Reference Laboratory and Microbiological Diagnostic Unit Public Health Laboratory, Doherty Institute",Caly L. et al
EPI_ISL_419972,Victorian Infectious Diseases Reference Laboratory (VIDRL),"Victorian Infectious Diseases Reference Laboratory and Microbiological Diagnostic Unit Public Health Laboratory, Doherty Institute",Caly L. et al
EPI_ISL_419747,Victorian Infectious Diseases Reference Laboratory (VIDRL),"Victorian Infectious Diseases Reference Laboratory and Microbiological Diagnostic Unit Public Health Laboratory, Doherty Institute",Caly L. et al
EPI_ISL_419973,Victorian Infectious Diseases Reference Laboratory (VIDRL),"Victorian Infectious Diseases Reference Laboratory and Microbiological Diagnostic Unit Public Health Laboratory, Doherty Institute",Caly L. et al
EPI_ISL_419974,Victorian Infectious Diseases Reference Laboratory (VIDRL),"Victorian Infectious Diseases Reference Laboratory and Microbiological Diagnostic Unit Public Health Laboratory, Doherty Institute",Caly L. et al
EPI_ISL_419975,Victorian Infectious Diseases Reference Laboratory (VIDRL),"Victorian Infectious Diseases Reference Laboratory and Microbiological Diagnostic Unit Public Health Laboratory, Doherty Institute",Caly L. et al
EPI_ISL_419976,Victorian Infectious Diseases Reference Laboratory (VIDRL),"Victorian Infectious Diseases Reference Laboratory and Microbiological Diagnostic Unit Public Health Laboratory, Doherty Institute",Caly L. et al
EPI_ISL_419977,Victorian Infectious Diseases Reference Laboratory (VIDRL),"Victorian Infectious Diseases Reference Laboratory and Microbiological Diagnostic Unit Public Health Laboratory, Doherty Institute",Caly L. et al
EPI_ISL_419978,Victorian Infectious Diseases Reference Laboratory (VIDRL),"Victorian Infectious Diseases Reference Laboratory and Microbiological Diagnostic Unit Public Health Laboratory, Doherty Institute",Caly L. et al
EPI_ISL_419979,Victorian Infectious Diseases Reference Laboratory (VIDRL),"Victorian Infectious Diseases Reference Laboratory and Microbiological Diagnostic Unit Public Health Laboratory, Doherty Institute",Caly L. et al
EPI_ISL_419980,Microbiological Diagnostic Unit Public Health Laboratory,Microbiological Diagnostic Unit Public Health Laboratory,Seemann T. et al
EPI_ISL_419748,Victorian Infectious Diseases Reference Laboratory (VIDRL),"Victorian Infectious Diseases Reference Laboratory and Microbiological Diagnostic Unit Public Health Laboratory, Doherty Institute",Caly L. et al
EPI_ISL_419981,Microbiological Diagnostic Unit Public Health Laboratory,Microbiological Diagnostic Unit Public Health Laboratory,Seemann T. et al
EPI_ISL_419982,Victorian Infectious Diseases Reference Laboratory (VIDRL),"Victorian Infectious Diseases Reference Laboratory and Microbiological Diagnostic Unit Public Health Laboratory, Doherty Institute",Caly L. et al
EPI_ISL_419983,Victorian Infectious Diseases Reference Laboratory (VIDRL),"Victorian Infectious Diseases Reference Laboratory and Microbiological Diagnostic Unit Public Health Laboratory, Doherty Institute",Caly L. et al
EPI_ISL_419984,Victorian Infectious Diseases Reference Laboratory (VIDRL),"Victorian Infectious Diseases Reference Laboratory and Microbiological Diagnostic Unit Public Health Laboratory, Doherty Institute",Caly L. et al
EPI_ISL_419985,Victorian Infectious Diseases Reference Laboratory (VIDRL),"Victorian Infectious Diseases Reference Laboratory and Microbiological Diagnostic Unit Public Health Laboratory, Doherty Institute",Caly L. et al
EPI_ISL_419986,Victorian Infectious Diseases Reference Laboratory (VIDRL),"Victorian Infectious Diseases Reference Laboratory and Microbiological Diagnostic Unit Public Health Laboratory, Doherty Institute",Caly L. et al
EPI_ISL_419987,Victorian Infectious Diseases Reference Laboratory (VIDRL),"Victorian Infectious Diseases Reference Laboratory and Microbiological Diagnostic Unit Public Health Laboratory, Doherty Institute",Caly L. et al
EPI_ISL_419988,Victorian Infectious Diseases Reference Laboratory (VIDRL),"Victorian Infectious Diseases Reference Laboratory and Microbiological Diagnostic Unit Public Health Laboratory, Doherty Institute",Caly L. et al
EPI_ISL_419989,Victorian Infectious Diseases Reference Laboratory (VIDRL),"Victorian Infectious Diseases Reference Laboratory and Microbiological Diagnostic Unit Public Health Laboratory, Doherty Institute",Caly L. et al
EPI_ISL_419990,Victorian Infectious Diseases Reference Laboratory (VIDRL),"Victorian Infectious Diseases Reference Laboratory and Microbiological Diagnostic Unit Public Health Laboratory, Doherty Institute",Caly L. et al
EPI_ISL_419749,Victorian Infectious Diseases Reference Laboratory (VIDRL),"Victorian Infectious Diseases Reference Laboratory and Microbiological Diagnostic Unit Public Health Laboratory, Doherty Institute",Caly L. et al
EPI_ISL_419991,Victorian Infectious Diseases Reference Laboratory (VIDRL),"Victorian Infectious Diseases Reference Laboratory and Microbiological Diagnostic Unit Public Health Laboratory, Doherty Institute",Caly L. et al
EPI_ISL_419992,Victorian Infectious Diseases Reference Laboratory (VIDRL),"Victorian Infectious Diseases Reference Laboratory and Microbiological Diagnostic Unit Public Health Laboratory, Doherty Institute",Caly L. et al
EPI_ISL_419993,Victorian Infectious Diseases Reference Laboratory (VIDRL),"Victorian Infectious Diseases Reference Laboratory and Microbiological Diagnostic Unit Public Health Laboratory, Doherty Institute",Caly L. et al
EPI_ISL_419994,Victorian Infectious Diseases Reference Laboratory (VIDRL),"Victorian Infectious Diseases Reference Laboratory and Microbiological Diagnostic Unit Public Health Laboratory, Doherty Institute",Caly L. et al
EPI_ISL_419995,Victorian Infectious Diseases Reference Laboratory (VIDRL),"Victorian Infectious Diseases Reference Laboratory and Microbiological Diagnostic Unit Public Health Laboratory, Doherty Institute",Caly L. et al
EPI_ISL_419996,Victorian Infectious Diseases Reference Laboratory (VIDRL),"Victorian Infectious Diseases Reference Laboratory and Microbiological Diagnostic Unit Public Health Laboratory, Doherty Institute",Caly L. et al
EPI_ISL_419997,Victorian Infectious Diseases Reference Laboratory (VIDRL),"Victorian Infectious Diseases Reference Laboratory and Microbiological Diagnostic Unit Public Health Laboratory, Doherty Institute",Caly L. et al
EPI_ISL_419998,Victorian Infectious Diseases Reference Laboratory (VIDRL),"Victorian Infectious Diseases Reference Laboratory and Microbiological Diagnostic Unit Public Health Laboratory, Doherty Institute",Caly L. et al
EPI_ISL_419999,Microbiological Diagnostic Unit Public Health Laboratory,Microbiological Diagnostic Unit Public Health Laboratory,Seemann T. et al
EPI_ISL_420000,Microbiological Diagnostic Unit Public Health Laboratory,Microbiological Diagnostic Unit Public Health Laboratory,Seemann T. et al
EPI_ISL_419750,Victorian Infectious Diseases Reference Laboratory (VIDRL),"Victorian Infectious Diseases Reference Laboratory and Microbiological Diagnostic Unit Public Health Laboratory, Doherty Institute",Caly L. et al
EPI_ISL_420001,Microbiological Diagnostic Unit Public Health Laboratory,Microbiological Diagnostic Unit Public Health Laboratory,Seemann T. et al
EPI_ISL_420002,Microbiological Diagnostic Unit Public Health Laboratory,Microbiological Diagnostic Unit Public Health Laboratory,Seemann T. et al
EPI_ISL_420003,Microbiological Diagnostic Unit Public Health Laboratory,Microbiological Diagnostic Unit Public Health Laboratory,Seemann T. et al
EPI_ISL_420004,Victorian Infectious Diseases Reference Laboratory (VIDRL),"Victorian Infectious Diseases Reference Laboratory and Microbiological Diagnostic Unit Public Health Laboratory, Doherty Institute",Caly L. et al
EPI_ISL_420005,Victorian Infectious Diseases Reference Laboratory (VIDRL),"Victorian Infectious Diseases Reference Laboratory and Microbiological Diagnostic Unit Public Health Laboratory, Doherty Institute",Caly L. et al
EPI_ISL_420006,Microbiological Diagnostic Unit Public Health Laboratory,Microbiological Diagnostic Unit Public Health Laboratory,Seemann T. et al
EPI_ISL_420007,Microbiological Diagnostic Unit Public Health Laboratory,Microbiological Diagnostic Unit Public Health Laboratory,Seemann T. et al
EPI_ISL_420008,Microbiological Diagnostic Unit Public Health Laboratory,Microbiological Diagnostic Unit Public Health Laboratory,Seemann T. et al
EPI_ISL_420009,Microbiological Diagnostic Unit Public Health Laboratory,Microbiological Diagnostic Unit Public Health Laboratory,Seemann T. et al
EPI_ISL_420010,Microbiological Diagnostic Unit Public Health Laboratory,Microbiological Diagnostic Unit Public Health Laboratory,Seemann T. et al
EPI_ISL_419751,Victorian Infectious Diseases Reference Laboratory (VIDRL),"Victorian Infectious Diseases Reference Laboratory and Microbiological Diagnostic Unit Public Health Laboratory, Doherty Institute",Caly L. et al
EPI_ISL_420011,Microbiological Diagnostic Unit Public Health Laboratory,Microbiological Diagnostic Unit Public Health Laboratory,Seemann T. et al
EPI_ISL_420012,Microbiological Diagnostic Unit Public Health Laboratory,Microbiological Diagnostic Unit Public Health Laboratory,Seemann T. et al
EPI_ISL_420013,Microbiological Diagnostic Unit Public Health Laboratory,Microbiological Diagnostic Unit Public Health Laboratory,Seemann T. et al
EPI_ISL_420014,Microbiological Diagnostic Unit Public Health Laboratory,Microbiological Diagnostic Unit Public Health Laboratory,Seemann T. et al
EPI_ISL_420015,Microbiological Diagnostic Unit Public Health Laboratory,Microbiological Diagnostic Unit Public Health Laboratory,Seemann T. et al
EPI_ISL_420016,Microbiological Diagnostic Unit Public Health Laboratory,Microbiological Diagnostic Unit Public Health Laboratory,Seemann T. et al
EPI_ISL_420017,Microbiological Diagnostic Unit Public Health Laboratory,Microbiological Diagnostic Unit Public Health Laboratory,Seemann T. et al
EPI_ISL_426637,Victorian Infectious Diseases Reference Laboratory (VIDRL),"Microbiological Diagnostic Unit Public Health Laboratory and Victorian Infectious Diseases Reference Laboratory, Doherty Institute",Caly L. et al
EPI_ISL_426638,Victorian Infectious Diseases Reference Laboratory (VIDRL),"Microbiological Diagnostic Unit Public Health Laboratory and Victorian Infectious Diseases Reference Laboratory, Doherty Institute",Caly L. et al
EPI_ISL_426639,Victorian Infectious Diseases Reference Laboratory (VIDRL),"Microbiological Diagnostic Unit Public Health Laboratory and Victorian Infectious Diseases Reference Laboratory, Doherty Institute",Caly L. et al
EPI_ISL_419752,Victorian Infectious Diseases Reference Laboratory (VIDRL),"Victorian Infectious Diseases Reference Laboratory and Microbiological Diagnostic Unit Public Health Laboratory, Doherty Institute",Caly L. et al
EPI_ISL_426640,Victorian Infectious Diseases Reference Laboratory (VIDRL),"Microbiological Diagnostic Unit Public Health Laboratory and Victorian Infectious Diseases Reference Laboratory, Doherty Institute",Caly L. et al
EPI_ISL_426641,Victorian Infectious Diseases Reference Laboratory (VIDRL),"Microbiological Diagnostic Unit Public Health Laboratory and Victorian Infectious Diseases Reference Laboratory, Doherty Institute",Caly L. et al
EPI_ISL_426642,Victorian Infectious Diseases Reference Laboratory (VIDRL),"Microbiological Diagnostic Unit Public Health Laboratory and Victorian Infectious Diseases Reference Laboratory, Doherty Institute",Caly L. et al
EPI_ISL_426643,Victorian Infectious Diseases Reference Laboratory (VIDRL),"Microbiological Diagnostic Unit Public Health Laboratory and Victorian Infectious Diseases Reference Laboratory, Doherty Institute",Caly L. et al
EPI_ISL_426644,Victorian Infectious Diseases Reference Laboratory (VIDRL),"Microbiological Diagnostic Unit Public Health Laboratory and Victorian Infectious Diseases Reference Laboratory, Doherty Institute",Caly L. et al
EPI_ISL_426645,Victorian Infectious Diseases Reference Laboratory (VIDRL),"Microbiological Diagnostic Unit Public Health Laboratory and Victorian Infectious Diseases Reference Laboratory, Doherty Institute",Caly L. et al
EPI_ISL_426646,Victorian Infectious Diseases Reference Laboratory (VIDRL),"Microbiological Diagnostic Unit Public Health Laboratory and Victorian Infectious Diseases Reference Laboratory, Doherty Institute",Caly L. et al
EPI_ISL_426647,Victorian Infectious Diseases Reference Laboratory (VIDRL),"Microbiological Diagnostic Unit Public Health Laboratory and Victorian Infectious Diseases Reference Laboratory, Doherty Institute",Caly L. et al
EPI_ISL_426648,Victorian Infectious Diseases Reference Laboratory (VIDRL),"Microbiological Diagnostic Unit Public Health Laboratory and Victorian Infectious Diseases Reference Laboratory, Doherty Institute",Caly L. et al
EPI_ISL_419753,Victorian Infectious Diseases Reference Laboratory (VIDRL),"Victorian Infectious Diseases Reference Laboratory and Microbiological Diagnostic Unit Public Health Laboratory, Doherty Institute",Caly L. et al
EPI_ISL_426649,Victorian Infectious Diseases Reference Laboratory (VIDRL),"Microbiological Diagnostic Unit Public Health Laboratory and Victorian Infectious Diseases Reference Laboratory, Doherty Institute",Caly L. et al
EPI_ISL_426650,Victorian Infectious Diseases Reference Laboratory (VIDRL),"Microbiological Diagnostic Unit Public Health Laboratory and Victorian Infectious Diseases Reference Laboratory, Doherty Institute",Caly L. et al
EPI_ISL_426651,Victorian Infectious Diseases Reference Laboratory (VIDRL),"Microbiological Diagnostic Unit Public Health Laboratory and Victorian Infectious Diseases Reference Laboratory, Doherty Institute",Caly L. et al
EPI_ISL_426652,Victorian Infectious Diseases Reference Laboratory (VIDRL),"Microbiological Diagnostic Unit Public Health Laboratory and Victorian Infectious Diseases Reference Laboratory, Doherty Institute",Caly L. et al
EPI_ISL_426653,Victorian Infectious Diseases Reference Laboratory (VIDRL),"Microbiological Diagnostic Unit Public Health Laboratory and Victorian Infectious Diseases Reference Laboratory, Doherty Institute",Caly L. et al
EPI_ISL_426654,Victorian Infectious Diseases Reference Laboratory (VIDRL),"Microbiological Diagnostic Unit Public Health Laboratory and Victorian Infectious Diseases Reference Laboratory, Doherty Institute",Caly L. et al
EPI_ISL_426655,Victorian Infectious Diseases Reference Laboratory (VIDRL),"Microbiological Diagnostic Unit Public Health Laboratory and Victorian Infectious Diseases Reference Laboratory, Doherty Institute",Caly L. et al
EPI_ISL_426656,Victorian Infectious Diseases Reference Laboratory (VIDRL),"Microbiological Diagnostic Unit Public Health Laboratory and Victorian Infectious Diseases Reference Laboratory, Doherty Institute",Caly L. et al
EPI_ISL_426657,Victorian Infectious Diseases Reference Laboratory (VIDRL),"Microbiological Diagnostic Unit Public Health Laboratory and Victorian Infectious Diseases Reference Laboratory, Doherty Institute",Caly L. et al
EPI_ISL_450213,unknown,Microbiological Diagnostic Unit Public Health Laboratory (MDU-PHL) and Victorian Infectious Disease Reference Laboratory (VIDRL),Seemann et al
EPI_ISL_419755,Victorian Infectious Diseases Reference Laboratory (VIDRL),"Victorian Infectious Diseases Reference Laboratory and Microbiological Diagnostic Unit Public Health Laboratory, Doherty Institute",Caly L. et al
EPI_ISL_426658,Victorian Infectious Diseases Reference Laboratory (VIDRL),"Microbiological Diagnostic Unit Public Health Laboratory and Victorian Infectious Diseases Reference Laboratory, Doherty Institute",Caly L. et al
EPI_ISL_426659,Victorian Infectious Diseases Reference Laboratory (VIDRL),"Microbiological Diagnostic Unit Public Health Laboratory and Victorian Infectious Diseases Reference Laboratory, Doherty Institute",Caly L. et al
EPI_ISL_426660,Victorian Infectious Diseases Reference Laboratory (VIDRL),"Microbiological Diagnostic Unit Public Health Laboratory and Victorian Infectious Diseases Reference Laboratory, Doherty Institute",Caly L. et al
EPI_ISL_426661,Victorian Infectious Diseases Reference Laboratory (VIDRL),"Microbiological Diagnostic Unit Public Health Laboratory and Victorian Infectious Diseases Reference Laboratory, Doherty Institute",Caly L. et al
EPI_ISL_426662,Victorian Infectious Diseases Reference Laboratory (VIDRL),"Microbiological Diagnostic Unit Public Health Laboratory and Victorian Infectious Diseases Reference Laboratory, Doherty Institute",Caly L. et al
EPI_ISL_426663,Victorian Infectious Diseases Reference Laboratory (VIDRL),"Microbiological Diagnostic Unit Public Health Laboratory and Victorian Infectious Diseases Reference Laboratory, Doherty Institute",Caly L. et al
EPI_ISL_426664,Victorian Infectious Diseases Reference Laboratory (VIDRL),"Microbiological Diagnostic Unit Public Health Laboratory and Victorian Infectious Diseases Reference Laboratory, Doherty Institute",Caly L. et al
EPI_ISL_426665,Victorian Infectious Diseases Reference Laboratory (VIDRL),"Microbiological Diagnostic Unit Public Health Laboratory and Victorian Infectious Diseases Reference Laboratory, Doherty Institute",Caly L. et al
EPI_ISL_426666,Victorian Infectious Diseases Reference Laboratory (VIDRL),"Microbiological Diagnostic Unit Public Health Laboratory and Victorian Infectious Diseases Reference Laboratory, Doherty Institute",Caly L. et al
EPI_ISL_426667,Victorian Infectious Diseases Reference Laboratory (VIDRL),"Microbiological Diagnostic Unit Public Health Laboratory and Victorian Infectious Diseases Reference Laboratory, Doherty Institute",Caly L. et al
EPI_ISL_419765,Victorian Infectious Diseases Reference Laboratory (VIDRL),"Victorian Infectious Diseases Reference Laboratory and Microbiological Diagnostic Unit Public Health Laboratory, Doherty Institute",Caly L. et al
EPI_ISL_426668,Victorian Infectious Diseases Reference Laboratory (VIDRL),"Microbiological Diagnostic Unit Public Health Laboratory and Victorian Infectious Diseases Reference Laboratory, Doherty Institute",Caly L. et al
EPI_ISL_426669,Victorian Infectious Diseases Reference Laboratory (VIDRL),"Microbiological Diagnostic Unit Public Health Laboratory and Victorian Infectious Diseases Reference Laboratory, Doherty Institute",Caly L. et al
EPI_ISL_426670,Victorian Infectious Diseases Reference Laboratory (VIDRL),"Microbiological Diagnostic Unit Public Health Laboratory and Victorian Infectious Diseases Reference Laboratory, Doherty Institute",Caly L. et al
EPI_ISL_426671,Victorian Infectious Diseases Reference Laboratory (VIDRL),"Microbiological Diagnostic Unit Public Health Laboratory and Victorian Infectious Diseases Reference Laboratory, Doherty Institute",Caly L. et al
EPI_ISL_426672,Victorian Infectious Diseases Reference Laboratory (VIDRL),"Microbiological Diagnostic Unit Public Health Laboratory and Victorian Infectious Diseases Reference Laboratory, Doherty Institute",Caly L. et al
EPI_ISL_426673,Victorian Infectious Diseases Reference Laboratory (VIDRL),"Microbiological Diagnostic Unit Public Health Laboratory and Victorian Infectious Diseases Reference Laboratory, Doherty Institute",Caly L. et al
EPI_ISL_426674,Victorian Infectious Diseases Reference Laboratory (VIDRL),"Microbiological Diagnostic Unit Public Health Laboratory and Victorian Infectious Diseases Reference Laboratory, Doherty Institute",Caly L. et al
EPI_ISL_426675,Victorian Infectious Diseases Reference Laboratory (VIDRL),"Microbiological Diagnostic Unit Public Health Laboratory and Victorian Infectious Diseases Reference Laboratory, Doherty Institute",Caly L. et al
EPI_ISL_426676,Victorian Infectious Diseases Reference Laboratory (VIDRL),"Microbiological Diagnostic Unit Public Health Laboratory and Victorian Infectious Diseases Reference Laboratory, Doherty Institute",Caly L. et al
EPI_ISL_426677,Victorian Infectious Diseases Reference Laboratory (VIDRL),"Microbiological Diagnostic Unit Public Health Laboratory and Victorian Infectious Diseases Reference Laboratory, Doherty Institute",Caly L. et al
EPI_ISL_419754,Victorian Infectious Diseases Reference Laboratory (VIDRL),"Victorian Infectious Diseases Reference Laboratory and Microbiological Diagnostic Unit Public Health Laboratory, Doherty Institute",Caly L. et al
EPI_ISL_426678,Victorian Infectious Diseases Reference Laboratory (VIDRL),"Microbiological Diagnostic Unit Public Health Laboratory and Victorian Infectious Diseases Reference Laboratory, Doherty Institute",Caly L. et al
EPI_ISL_426679,Victorian Infectious Diseases Reference Laboratory (VIDRL),"Microbiological Diagnostic Unit Public Health Laboratory and Victorian Infectious Diseases Reference Laboratory, Doherty Institute",Caly L. et al
EPI_ISL_426680,Victorian Infectious Diseases Reference Laboratory (VIDRL),"Microbiological Diagnostic Unit Public Health Laboratory and Victorian Infectious Diseases Reference Laboratory, Doherty Institute",Caly L. et al
EPI_ISL_426681,Victorian Infectious Diseases Reference Laboratory (VIDRL),"Microbiological Diagnostic Unit Public Health Laboratory and Victorian Infectious Diseases Reference Laboratory, Doherty Institute",Caly L. et al
EPI_ISL_426682,Victorian Infectious Diseases Reference Laboratory (VIDRL),"Microbiological Diagnostic Unit Public Health Laboratory and Victorian Infectious Diseases Reference Laboratory, Doherty Institute",Caly L. et al
EPI_ISL_426683,Victorian Infectious Diseases Reference Laboratory (VIDRL),"Microbiological Diagnostic Unit Public Health Laboratory and Victorian Infectious Diseases Reference Laboratory, Doherty Institute",Caly L. et al
EPI_ISL_426684,Victorian Infectious Diseases Reference Laboratory (VIDRL),"Microbiological Diagnostic Unit Public Health Laboratory and Victorian Infectious Diseases Reference Laboratory, Doherty Institute",Caly L. et al
EPI_ISL_426685,Victorian Infectious Diseases Reference Laboratory (VIDRL),"Microbiological Diagnostic Unit Public Health Laboratory and Victorian Infectious Diseases Reference Laboratory, Doherty Institute",Caly L. et al
EPI_ISL_426686,Victorian Infectious Diseases Reference Laboratory (VIDRL),"Microbiological Diagnostic Unit Public Health Laboratory and Victorian Infectious Diseases Reference Laboratory, Doherty Institute",Caly L. et al
EPI_ISL_419756,Victorian Infectious Diseases Reference Laboratory (VIDRL),"Victorian Infectious Diseases Reference Laboratory and Microbiological Diagnostic Unit Public Health Laboratory, Doherty Institute",Caly L. et al
EPI_ISL_426687,Victorian Infectious Diseases Reference Laboratory (VIDRL),"Microbiological Diagnostic Unit Public Health Laboratory and Victorian Infectious Diseases Reference Laboratory, Doherty Institute",Caly L. et al
EPI_ISL_426688,Victorian Infectious Diseases Reference Laboratory (VIDRL),"Microbiological Diagnostic Unit Public Health Laboratory and Victorian Infectious Diseases Reference Laboratory, Doherty Institute",Caly L. et al
EPI_ISL_426689,Victorian Infectious Diseases Reference Laboratory (VIDRL),"Microbiological Diagnostic Unit Public Health Laboratory and Victorian Infectious Diseases Reference Laboratory, Doherty Institute",Caly L. et al
EPI_ISL_426690,Victorian Infectious Diseases Reference Laboratory (VIDRL),"Microbiological Diagnostic Unit Public Health Laboratory and Victorian Infectious Diseases Reference Laboratory, Doherty Institute",Caly L. et al
EPI_ISL_426691,Victorian Infectious Diseases Reference Laboratory (VIDRL),"Microbiological Diagnostic Unit Public Health Laboratory and Victorian Infectious Diseases Reference Laboratory, Doherty Institute",Caly L. et al
EPI_ISL_426692,Victorian Infectious Diseases Reference Laboratory (VIDRL),"Microbiological Diagnostic Unit Public Health Laboratory and Victorian Infectious Diseases Reference Laboratory, Doherty Institute",Caly L. et al
EPI_ISL_426693,Victorian Infectious Diseases Reference Laboratory (VIDRL),"Microbiological Diagnostic Unit Public Health Laboratory and Victorian Infectious Diseases Reference Laboratory, Doherty Institute",Caly L. et al
EPI_ISL_426694,Victorian Infectious Diseases Reference Laboratory (VIDRL),"Microbiological Diagnostic Unit Public Health Laboratory and Victorian Infectious Diseases Reference Laboratory, Doherty Institute",Caly L. et al
EPI_ISL_426695,Victorian Infectious Diseases Reference Laboratory (VIDRL),"Microbiological Diagnostic Unit Public Health Laboratory and Victorian Infectious Diseases Reference Laboratory, Doherty Institute",Caly L. et al
EPI_ISL_426696,Victorian Infectious Diseases Reference Laboratory (VIDRL),"Microbiological Diagnostic Unit Public Health Laboratory and Victorian Infectious Diseases Reference Laboratory, Doherty Institute",Caly L. et al
EPI_ISL_419757,Victorian Infectious Diseases Reference Laboratory (VIDRL),"Victorian Infectious Diseases Reference Laboratory and Microbiological Diagnostic Unit Public Health Laboratory, Doherty Institute",Caly L. et al
EPI_ISL_426905,Microbiological Diagnostic Unit Public Health Laboratory,Microbiological Diagnostic Unit Public Health Laboratory,Seemann T. et al
EPI_ISL_426697,Victorian Infectious Diseases Reference Laboratory (VIDRL),"Microbiological Diagnostic Unit Public Health Laboratory and Victorian Infectious Diseases Reference Laboratory, Doherty Institute",Caly L. et al
EPI_ISL_426698,Victorian Infectious Diseases Reference Laboratory (VIDRL),"Microbiological Diagnostic Unit Public Health Laboratory and Victorian Infectious Diseases Reference Laboratory, Doherty Institute",Caly L. et al
EPI_ISL_426699,Victorian Infectious Diseases Reference Laboratory (VIDRL),"Microbiological Diagnostic Unit Public Health Laboratory and Victorian Infectious Diseases Reference Laboratory, Doherty Institute",Caly L. et al
EPI_ISL_426700,Victorian Infectious Diseases Reference Laboratory (VIDRL),"Microbiological Diagnostic Unit Public Health Laboratory and Victorian Infectious Diseases Reference Laboratory, Doherty Institute",Caly L. et al
EPI_ISL_426701,Victorian Infectious Diseases Reference Laboratory (VIDRL),"Microbiological Diagnostic Unit Public Health Laboratory and Victorian Infectious Diseases Reference Laboratory, Doherty Institute",Caly L. et al
EPI_ISL_426702,Victorian Infectious Diseases Reference Laboratory (VIDRL),"Microbiological Diagnostic Unit Public Health Laboratory and Victorian Infectious Diseases Reference Laboratory, Doherty Institute",Caly L. et al
EPI_ISL_419758,Victorian Infectious Diseases Reference Laboratory (VIDRL),"Victorian Infectious Diseases Reference Laboratory and Microbiological Diagnostic Unit Public Health Laboratory, Doherty Institute",Caly L. et al
EPI_ISL_426703,Victorian Infectious Diseases Reference Laboratory (VIDRL),"Microbiological Diagnostic Unit Public Health Laboratory and Victorian Infectious Diseases Reference Laboratory, Doherty Institute",Caly L. et al
EPI_ISL_426705,Victorian Infectious Diseases Reference Laboratory (VIDRL),"Microbiological Diagnostic Unit Public Health Laboratory and Victorian Infectious Diseases Reference Laboratory, Doherty Institute",Caly L. et al
EPI_ISL_426706,Victorian Infectious Diseases Reference Laboratory (VIDRL),"Microbiological Diagnostic Unit Public Health Laboratory and Victorian Infectious Diseases Reference Laboratory, Doherty Institute",Caly L. et al
EPI_ISL_426707,Victorian Infectious Diseases Reference Laboratory (VIDRL),"Microbiological Diagnostic Unit Public Health Laboratory and Victorian Infectious Diseases Reference Laboratory, Doherty Institute",Caly L. et al
EPI_ISL_426708,Victorian Infectious Diseases Reference Laboratory (VIDRL),"Microbiological Diagnostic Unit Public Health Laboratory and Victorian Infectious Diseases Reference Laboratory, Doherty Institute",Caly L. et al
EPI_ISL_426709,Victorian Infectious Diseases Reference Laboratory (VIDRL),"Microbiological Diagnostic Unit Public Health Laboratory and Victorian Infectious Diseases Reference Laboratory, Doherty Institute",Caly L. et al
EPI_ISL_426710,Victorian Infectious Diseases Reference Laboratory (VIDRL),"Microbiological Diagnostic Unit Public Health Laboratory and Victorian Infectious Diseases Reference Laboratory, Doherty Institute",Caly L. et al
EPI_ISL_426711,Victorian Infectious Diseases Reference Laboratory (VIDRL),"Microbiological Diagnostic Unit Public Health Laboratory and Victorian Infectious Diseases Reference Laboratory, Doherty Institute",Caly L. et al
EPI_ISL_419760,Victorian Infectious Diseases Reference Laboratory (VIDRL),"Victorian Infectious Diseases Reference Laboratory and Microbiological Diagnostic Unit Public Health Laboratory, Doherty Institute",Caly L. et al
EPI_ISL_426712,Victorian Infectious Diseases Reference Laboratory (VIDRL),"Microbiological Diagnostic Unit Public Health Laboratory and Victorian Infectious Diseases Reference Laboratory, Doherty Institute",Caly L. et al
EPI_ISL_426713,Victorian Infectious Diseases Reference Laboratory (VIDRL),"Microbiological Diagnostic Unit Public Health Laboratory and Victorian Infectious Diseases Reference Laboratory, Doherty Institute",Caly L. et al
EPI_ISL_426714,Victorian Infectious Diseases Reference Laboratory (VIDRL),"Microbiological Diagnostic Unit Public Health Laboratory and Victorian Infectious Diseases Reference Laboratory, Doherty Institute",Caly L. et al
EPI_ISL_426715,Victorian Infectious Diseases Reference Laboratory (VIDRL),"Microbiological Diagnostic Unit Public Health Laboratory and Victorian Infectious Diseases Reference Laboratory, Doherty Institute",Caly L. et al
EPI_ISL_426716,Victorian Infectious Diseases Reference Laboratory (VIDRL),"Microbiological Diagnostic Unit Public Health Laboratory and Victorian Infectious Diseases Reference Laboratory, Doherty Institute",Caly L. et al
EPI_ISL_426717,Victorian Infectious Diseases Reference Laboratory (VIDRL),"Microbiological Diagnostic Unit Public Health Laboratory and Victorian Infectious Diseases Reference Laboratory, Doherty Institute",Caly L. et al
EPI_ISL_426718,Victorian Infectious Diseases Reference Laboratory (VIDRL),"Microbiological Diagnostic Unit Public Health Laboratory and Victorian Infectious Diseases Reference Laboratory, Doherty Institute",Caly L. et al
EPI_ISL_426719,Victorian Infectious Diseases Reference Laboratory (VIDRL),"Microbiological Diagnostic Unit Public Health Laboratory and Victorian Infectious Diseases Reference Laboratory, Doherty Institute",Caly L. et al
EPI_ISL_419761,Victorian Infectious Diseases Reference Laboratory (VIDRL),"Victorian Infectious Diseases Reference Laboratory and Microbiological Diagnostic Unit Public Health Laboratory, Doherty Institute",Caly L. et al
EPI_ISL_426721,Victorian Infectious Diseases Reference Laboratory (VIDRL),"Microbiological Diagnostic Unit Public Health Laboratory and Victorian Infectious Diseases Reference Laboratory, Doherty Institute",Caly L. et al
EPI_ISL_426722,Victorian Infectious Diseases Reference Laboratory (VIDRL),"Microbiological Diagnostic Unit Public Health Laboratory and Victorian Infectious Diseases Reference Laboratory, Doherty Institute",Caly L. et al
EPI_ISL_426723,Victorian Infectious Diseases Reference Laboratory (VIDRL),"Microbiological Diagnostic Unit Public Health Laboratory and Victorian Infectious Diseases Reference Laboratory, Doherty Institute",Caly L. et al
EPI_ISL_426724,Victorian Infectious Diseases Reference Laboratory (VIDRL),"Microbiological Diagnostic Unit Public Health Laboratory and Victorian Infectious Diseases Reference Laboratory, Doherty Institute",Caly L. et al
EPI_ISL_426725,Victorian Infectious Diseases Reference Laboratory (VIDRL),"Microbiological Diagnostic Unit Public Health Laboratory and Victorian Infectious Diseases Reference Laboratory, Doherty Institute",Caly L. et al
EPI_ISL_426726,Victorian Infectious Diseases Reference Laboratory (VIDRL),"Microbiological Diagnostic Unit Public Health Laboratory and Victorian Infectious Diseases Reference Laboratory, Doherty Institute",Caly L. et al
EPI_ISL_426727,Victorian Infectious Diseases Reference Laboratory (VIDRL),"Microbiological Diagnostic Unit Public Health Laboratory and Victorian Infectious Diseases Reference Laboratory, Doherty Institute",Caly L. et al
EPI_ISL_426728,Victorian Infectious Diseases Reference Laboratory (VIDRL),"Microbiological Diagnostic Unit Public Health Laboratory and Victorian Infectious Diseases Reference Laboratory, Doherty Institute",Caly L. et al
EPI_ISL_426729,Victorian Infectious Diseases Reference Laboratory (VIDRL),"Microbiological Diagnostic Unit Public Health Laboratory and Victorian Infectious Diseases Reference Laboratory, Doherty Institute",Caly L. et al
EPI_ISL_419763,Victorian Infectious Diseases Reference Laboratory (VIDRL),"Victorian Infectious Diseases Reference Laboratory and Microbiological Diagnostic Unit Public Health Laboratory, Doherty Institute",Caly L. et al
EPI_ISL_426730,Victorian Infectious Diseases Reference Laboratory (VIDRL),"Microbiological Diagnostic Unit Public Health Laboratory and Victorian Infectious Diseases Reference Laboratory, Doherty Institute",Caly L. et al
EPI_ISL_426731,Victorian Infectious Diseases Reference Laboratory (VIDRL),"Microbiological Diagnostic Unit Public Health Laboratory and Victorian Infectious Diseases Reference Laboratory, Doherty Institute",Caly L. et al
EPI_ISL_426732,Victorian Infectious Diseases Reference Laboratory (VIDRL),"Microbiological Diagnostic Unit Public Health Laboratory and Victorian Infectious Diseases Reference Laboratory, Doherty Institute",Caly L. et al
EPI_ISL_426733,Victorian Infectious Diseases Reference Laboratory (VIDRL),"Microbiological Diagnostic Unit Public Health Laboratory and Victorian Infectious Diseases Reference Laboratory, Doherty Institute",Caly L. et al
EPI_ISL_426734,Victorian Infectious Diseases Reference Laboratory (VIDRL),"Microbiological Diagnostic Unit Public Health Laboratory and Victorian Infectious Diseases Reference Laboratory, Doherty Institute",Caly L. et al
EPI_ISL_426735,Victorian Infectious Diseases Reference Laboratory (VIDRL),"Microbiological Diagnostic Unit Public Health Laboratory and Victorian Infectious Diseases Reference Laboratory, Doherty Institute",Caly L. et al
EPI_ISL_426736,Victorian Infectious Diseases Reference Laboratory (VIDRL),"Microbiological Diagnostic Unit Public Health Laboratory and Victorian Infectious Diseases Reference Laboratory, Doherty Institute",Caly L. et al
EPI_ISL_419767,Victorian Infectious Diseases Reference Laboratory (VIDRL),"Victorian Infectious Diseases Reference Laboratory and Microbiological Diagnostic Unit Public Health Laboratory, Doherty Institute",Caly L. et al
EPI_ISL_426737,Victorian Infectious Diseases Reference Laboratory (VIDRL),"Microbiological Diagnostic Unit Public Health Laboratory and Victorian Infectious Diseases Reference Laboratory, Doherty Institute",Caly L. et al
EPI_ISL_426738,Victorian Infectious Diseases Reference Laboratory (VIDRL),"Microbiological Diagnostic Unit Public Health Laboratory and Victorian Infectious Diseases Reference Laboratory, Doherty Institute",Caly L. et al
EPI_ISL_426739,Victorian Infectious Diseases Reference Laboratory (VIDRL),"Microbiological Diagnostic Unit Public Health Laboratory and Victorian Infectious Diseases Reference Laboratory, Doherty Institute",Caly L. et al
EPI_ISL_426740,Victorian Infectious Diseases Reference Laboratory (VIDRL),"Microbiological Diagnostic Unit Public Health Laboratory and Victorian Infectious Diseases Reference Laboratory, Doherty Institute",Caly L. et al
EPI_ISL_426741,Victorian Infectious Diseases Reference Laboratory (VIDRL),"Microbiological Diagnostic Unit Public Health Laboratory and Victorian Infectious Diseases Reference Laboratory, Doherty Institute",Caly L. et al
EPI_ISL_426743,Victorian Infectious Diseases Reference Laboratory (VIDRL),"Microbiological Diagnostic Unit Public Health Laboratory and Victorian Infectious Diseases Reference Laboratory, Doherty Institute",Caly L. et al
EPI_ISL_426744,Victorian Infectious Diseases Reference Laboratory (VIDRL),"Microbiological Diagnostic Unit Public Health Laboratory and Victorian Infectious Diseases Reference Laboratory, Doherty Institute",Caly L. et al
EPI_ISL_426745,Victorian Infectious Diseases Reference Laboratory (VIDRL),"Microbiological Diagnostic Unit Public Health Laboratory and Victorian Infectious Diseases Reference Laboratory, Doherty Institute",Caly L. et al
EPI_ISL_419802,Victorian Infectious Diseases Reference Laboratory (VIDRL),"Victorian Infectious Diseases Reference Laboratory and Microbiological Diagnostic Unit Public Health Laboratory, Doherty Institute",Caly L. et al
EPI_ISL_426746,Victorian Infectious Diseases Reference Laboratory (VIDRL),"Microbiological Diagnostic Unit Public Health Laboratory and Victorian Infectious Diseases Reference Laboratory, Doherty Institute",Caly L. et al
EPI_ISL_426747,Victorian Infectious Diseases Reference Laboratory (VIDRL),"Microbiological Diagnostic Unit Public Health Laboratory and Victorian Infectious Diseases Reference Laboratory, Doherty Institute",Caly L. et al
EPI_ISL_426748,Victorian Infectious Diseases Reference Laboratory (VIDRL),"Microbiological Diagnostic Unit Public Health Laboratory and Victorian Infectious Diseases Reference Laboratory, Doherty Institute",Caly L. et al
EPI_ISL_426749,Victorian Infectious Diseases Reference Laboratory (VIDRL),"Microbiological Diagnostic Unit Public Health Laboratory and Victorian Infectious Diseases Reference Laboratory, Doherty Institute",Caly L. et al
EPI_ISL_426750,Victorian Infectious Diseases Reference Laboratory (VIDRL),"Microbiological Diagnostic Unit Public Health Laboratory and Victorian Infectious Diseases Reference Laboratory, Doherty Institute",Caly L. et al
EPI_ISL_426751,Victorian Infectious Diseases Reference Laboratory (VIDRL),"Microbiological Diagnostic Unit Public Health Laboratory and Victorian Infectious Diseases Reference Laboratory, Doherty Institute",Caly L. et al
EPI_ISL_426752,Victorian Infectious Diseases Reference Laboratory (VIDRL),"Microbiological Diagnostic Unit Public Health Laboratory and Victorian Infectious Diseases Reference Laboratory, Doherty Institute",Caly L. et al
EPI_ISL_419816,Victorian Infectious Diseases Reference Laboratory (VIDRL),"Victorian Infectious Diseases Reference Laboratory and Microbiological Diagnostic Unit Public Health Laboratory, Doherty Institute",Caly L. et al
EPI_ISL_426753,Victorian Infectious Diseases Reference Laboratory (VIDRL),"Microbiological Diagnostic Unit Public Health Laboratory and Victorian Infectious Diseases Reference Laboratory, Doherty Institute",Caly L. et al
EPI_ISL_426754,Victorian Infectious Diseases Reference Laboratory (VIDRL),"Microbiological Diagnostic Unit Public Health Laboratory and Victorian Infectious Diseases Reference Laboratory, Doherty Institute",Caly L. et al
EPI_ISL_426756,Victorian Infectious Diseases Reference Laboratory (VIDRL),"Microbiological Diagnostic Unit Public Health Laboratory and Victorian Infectious Diseases Reference Laboratory, Doherty Institute",Caly L. et al
EPI_ISL_426757,Victorian Infectious Diseases Reference Laboratory (VIDRL),"Microbiological Diagnostic Unit Public Health Laboratory and Victorian Infectious Diseases Reference Laboratory, Doherty Institute",Caly L. et al
EPI_ISL_426758,Victorian Infectious Diseases Reference Laboratory (VIDRL),"Microbiological Diagnostic Unit Public Health Laboratory and Victorian Infectious Diseases Reference Laboratory, Doherty Institute",Caly L. et al
EPI_ISL_426759,Victorian Infectious Diseases Reference Laboratory (VIDRL),"Microbiological Diagnostic Unit Public Health Laboratory and Victorian Infectious Diseases Reference Laboratory, Doherty Institute",Caly L. et al
EPI_ISL_426760,Victorian Infectious Diseases Reference Laboratory (VIDRL),"Microbiological Diagnostic Unit Public Health Laboratory and Victorian Infectious Diseases Reference Laboratory, Doherty Institute",Caly L. et al
EPI_ISL_426761,Victorian Infectious Diseases Reference Laboratory (VIDRL),"Microbiological Diagnostic Unit Public Health Laboratory and Victorian Infectious Diseases Reference Laboratory, Doherty Institute",Caly L. et al
EPI_ISL_419759,Victorian Infectious Diseases Reference Laboratory (VIDRL),"Victorian Infectious Diseases Reference Laboratory and Microbiological Diagnostic Unit Public Health Laboratory, Doherty Institute",Caly L. et al
EPI_ISL_426762,Victorian Infectious Diseases Reference Laboratory (VIDRL),"Microbiological Diagnostic Unit Public Health Laboratory and Victorian Infectious Diseases Reference Laboratory, Doherty Institute",Caly L. et al
EPI_ISL_426763,Victorian Infectious Diseases Reference Laboratory (VIDRL),"Microbiological Diagnostic Unit Public Health Laboratory and Victorian Infectious Diseases Reference Laboratory, Doherty Institute",Caly L. et al
EPI_ISL_426764,Victorian Infectious Diseases Reference Laboratory (VIDRL),"Microbiological Diagnostic Unit Public Health Laboratory and Victorian Infectious Diseases Reference Laboratory, Doherty Institute",Caly L. et al
EPI_ISL_426906,Microbiological Diagnostic Unit Public Health Laboratory,Microbiological Diagnostic Unit Public Health Laboratory,Seemann T. et al
EPI_ISL_426907,Microbiological Diagnostic Unit Public Health Laboratory,Microbiological Diagnostic Unit Public Health Laboratory,Seemann T. et al
EPI_ISL_426908,Microbiological Diagnostic Unit Public Health Laboratory,Microbiological Diagnostic Unit Public Health Laboratory,Seemann T. et al
EPI_ISL_426909,Microbiological Diagnostic Unit Public Health Laboratory,Microbiological Diagnostic Unit Public Health Laboratory,Seemann T. et al
EPI_ISL_426910,Microbiological Diagnostic Unit Public Health Laboratory,Microbiological Diagnostic Unit Public Health Laboratory,Seemann T. et al
EPI_ISL_426911,Microbiological Diagnostic Unit Public Health Laboratory,Microbiological Diagnostic Unit Public Health Laboratory,Seemann T. et al
EPI_ISL_419762,Victorian Infectious Diseases Reference Laboratory (VIDRL),"Victorian Infectious Diseases Reference Laboratory and Microbiological Diagnostic Unit Public Health Laboratory, Doherty Institute",Caly L. et al
EPI_ISL_426912,Microbiological Diagnostic Unit Public Health Laboratory,Microbiological Diagnostic Unit Public Health Laboratory,Seemann T. et al
EPI_ISL_426913,Microbiological Diagnostic Unit Public Health Laboratory,Microbiological Diagnostic Unit Public Health Laboratory,Seemann T. et al
EPI_ISL_426914,Microbiological Diagnostic Unit Public Health Laboratory,Microbiological Diagnostic Unit Public Health Laboratory,Seemann T. et al
EPI_ISL_426915,Microbiological Diagnostic Unit Public Health Laboratory,Microbiological Diagnostic Unit Public Health Laboratory,Seemann T. et al
EPI_ISL_426916,Microbiological Diagnostic Unit Public Health Laboratory,Microbiological Diagnostic Unit Public Health Laboratory,Seemann T. et al
EPI_ISL_426917,Microbiological Diagnostic Unit Public Health Laboratory,Microbiological Diagnostic Unit Public Health Laboratory,Seemann T. et al
EPI_ISL_426918,Microbiological Diagnostic Unit Public Health Laboratory,Microbiological Diagnostic Unit Public Health Laboratory,Seemann T. et al
EPI_ISL_426919,Microbiological Diagnostic Unit Public Health Laboratory,Microbiological Diagnostic Unit Public Health Laboratory,Seemann T. et al
EPI_ISL_426920,Microbiological Diagnostic Unit Public Health Laboratory,Microbiological Diagnostic Unit Public Health Laboratory,Seemann T. et al
EPI_ISL_419764,Victorian Infectious Diseases Reference Laboratory (VIDRL),"Victorian Infectious Diseases Reference Laboratory and Microbiological Diagnostic Unit Public Health Laboratory, Doherty Institute",Caly L. et al
EPI_ISL_426921,Microbiological Diagnostic Unit Public Health Laboratory,Microbiological Diagnostic Unit Public Health Laboratory,Seemann T. et al
EPI_ISL_426922,Microbiological Diagnostic Unit Public Health Laboratory,Microbiological Diagnostic Unit Public Health Laboratory,Seemann T. et al
EPI_ISL_426765,Victorian Infectious Diseases Reference Laboratory (VIDRL),"Microbiological Diagnostic Unit Public Health Laboratory and Victorian Infectious Diseases Reference Laboratory, Doherty Institute",Caly L. et al
EPI_ISL_426766,Victorian Infectious Diseases Reference Laboratory (VIDRL),"Microbiological Diagnostic Unit Public Health Laboratory and Victorian Infectious Diseases Reference Laboratory, Doherty Institute",Caly L. et al
EPI_ISL_426767,Victorian Infectious Diseases Reference Laboratory (VIDRL),"Microbiological Diagnostic Unit Public Health Laboratory and Victorian Infectious Diseases Reference Laboratory, Doherty Institute",Caly L. et al
EPI_ISL_426768,Victorian Infectious Diseases Reference Laboratory (VIDRL),"Microbiological Diagnostic Unit Public Health Laboratory and Victorian Infectious Diseases Reference Laboratory, Doherty Institute",Caly L. et al
EPI_ISL_426769,Victorian Infectious Diseases Reference Laboratory (VIDRL),"Microbiological Diagnostic Unit Public Health Laboratory and Victorian Infectious Diseases Reference Laboratory, Doherty Institute",Caly L. et al
EPI_ISL_426770,Victorian Infectious Diseases Reference Laboratory (VIDRL),"Microbiological Diagnostic Unit Public Health Laboratory and Victorian Infectious Diseases Reference Laboratory, Doherty Institute",Caly L. et al
EPI_ISL_426771,Victorian Infectious Diseases Reference Laboratory (VIDRL),"Microbiological Diagnostic Unit Public Health Laboratory and Victorian Infectious Diseases Reference Laboratory, Doherty Institute",Caly L. et al
EPI_ISL_419766,Victorian Infectious Diseases Reference Laboratory (VIDRL),"Victorian Infectious Diseases Reference Laboratory and Microbiological Diagnostic Unit Public Health Laboratory, Doherty Institute",Caly L. et al
EPI_ISL_426772,Victorian Infectious Diseases Reference Laboratory (VIDRL),"Microbiological Diagnostic Unit Public Health Laboratory and Victorian Infectious Diseases Reference Laboratory, Doherty Institute",Caly L. et al
EPI_ISL_426773,Victorian Infectious Diseases Reference Laboratory (VIDRL),"Microbiological Diagnostic Unit Public Health Laboratory and Victorian Infectious Diseases Reference Laboratory, Doherty Institute",Caly L. et al
EPI_ISL_426774,Victorian Infectious Diseases Reference Laboratory (VIDRL),"Microbiological Diagnostic Unit Public Health Laboratory and Victorian Infectious Diseases Reference Laboratory, Doherty Institute",Caly L. et al
EPI_ISL_426775,Victorian Infectious Diseases Reference Laboratory (VIDRL),"Microbiological Diagnostic Unit Public Health Laboratory and Victorian Infectious Diseases Reference Laboratory, Doherty Institute",Caly L. et al
EPI_ISL_426777,Victorian Infectious Diseases Reference Laboratory (VIDRL),"Microbiological Diagnostic Unit Public Health Laboratory and Victorian Infectious Diseases Reference Laboratory, Doherty Institute",Caly L. et al
EPI_ISL_426778,Victorian Infectious Diseases Reference Laboratory (VIDRL),"Microbiological Diagnostic Unit Public Health Laboratory and Victorian Infectious Diseases Reference Laboratory, Doherty Institute",Caly L. et al
EPI_ISL_426779,Victorian Infectious Diseases Reference Laboratory (VIDRL),"Microbiological Diagnostic Unit Public Health Laboratory and Victorian Infectious Diseases Reference Laboratory, Doherty Institute",Caly L. et al
EPI_ISL_419826,Victorian Infectious Diseases Reference Laboratory (VIDRL),"Victorian Infectious Diseases Reference Laboratory and Microbiological Diagnostic Unit Public Health Laboratory, Doherty Institute",Caly L. et al
EPI_ISL_426780,Victorian Infectious Diseases Reference Laboratory (VIDRL),"Microbiological Diagnostic Unit Public Health Laboratory and Victorian Infectious Diseases Reference Laboratory, Doherty Institute",Caly L. et al
EPI_ISL_426781,Victorian Infectious Diseases Reference Laboratory (VIDRL),"Microbiological Diagnostic Unit Public Health Laboratory and Victorian Infectious Diseases Reference Laboratory, Doherty Institute",Caly L. et al
EPI_ISL_426782,Victorian Infectious Diseases Reference Laboratory (VIDRL),"Microbiological Diagnostic Unit Public Health Laboratory and Victorian Infectious Diseases Reference Laboratory, Doherty Institute",Caly L. et al
EPI_ISL_426783,Victorian Infectious Diseases Reference Laboratory (VIDRL),"Microbiological Diagnostic Unit Public Health Laboratory and Victorian Infectious Diseases Reference Laboratory, Doherty Institute",Caly L. et al
EPI_ISL_426784,Victorian Infectious Diseases Reference Laboratory (VIDRL),"Microbiological Diagnostic Unit Public Health Laboratory and Victorian Infectious Diseases Reference Laboratory, Doherty Institute",Caly L. et al
EPI_ISL_426785,Victorian Infectious Diseases Reference Laboratory (VIDRL),"Microbiological Diagnostic Unit Public Health Laboratory and Victorian Infectious Diseases Reference Laboratory, Doherty Institute",Caly L. et al
EPI_ISL_426786,Victorian Infectious Diseases Reference Laboratory (VIDRL),"Microbiological Diagnostic Unit Public Health Laboratory and Victorian Infectious Diseases Reference Laboratory, Doherty Institute",Caly L. et al
EPI_ISL_426787,Victorian Infectious Diseases Reference Laboratory (VIDRL),"Microbiological Diagnostic Unit Public Health Laboratory and Victorian Infectious Diseases Reference Laboratory, Doherty Institute",Caly L. et al
EPI_ISL_426788,Victorian Infectious Diseases Reference Laboratory (VIDRL),"Microbiological Diagnostic Unit Public Health Laboratory and Victorian Infectious Diseases Reference Laboratory, Doherty Institute",Caly L. et al
EPI_ISL_419768,Victorian Infectious Diseases Reference Laboratory (VIDRL),"Victorian Infectious Diseases Reference Laboratory and Microbiological Diagnostic Unit Public Health Laboratory, Doherty Institute",Caly L. et al
EPI_ISL_426789,Victorian Infectious Diseases Reference Laboratory (VIDRL),"Microbiological Diagnostic Unit Public Health Laboratory and Victorian Infectious Diseases Reference Laboratory, Doherty Institute",Caly L. et al
EPI_ISL_426790,Victorian Infectious Diseases Reference Laboratory (VIDRL),"Microbiological Diagnostic Unit Public Health Laboratory and Victorian Infectious Diseases Reference Laboratory, Doherty Institute",Caly L. et al
EPI_ISL_426791,Victorian Infectious Diseases Reference Laboratory (VIDRL),"Microbiological Diagnostic Unit Public Health Laboratory and Victorian Infectious Diseases Reference Laboratory, Doherty Institute",Caly L. et al
EPI_ISL_426792,Victorian Infectious Diseases Reference Laboratory (VIDRL),"Microbiological Diagnostic Unit Public Health Laboratory and Victorian Infectious Diseases Reference Laboratory, Doherty Institute",Caly L. et al
EPI_ISL_426793,Victorian Infectious Diseases Reference Laboratory (VIDRL),"Microbiological Diagnostic Unit Public Health Laboratory and Victorian Infectious Diseases Reference Laboratory, Doherty Institute",Caly L. et al
EPI_ISL_426794,Victorian Infectious Diseases Reference Laboratory (VIDRL),"Microbiological Diagnostic Unit Public Health Laboratory and Victorian Infectious Diseases Reference Laboratory, Doherty Institute",Caly L. et al
EPI_ISL_426795,Victorian Infectious Diseases Reference Laboratory (VIDRL),"Microbiological Diagnostic Unit Public Health Laboratory and Victorian Infectious Diseases Reference Laboratory, Doherty Institute",Caly L. et al
EPI_ISL_419769,Victorian Infectious Diseases Reference Laboratory (VIDRL),"Victorian Infectious Diseases Reference Laboratory and Microbiological Diagnostic Unit Public Health Laboratory, Doherty Institute",Caly L. et al
EPI_ISL_426796,Victorian Infectious Diseases Reference Laboratory (VIDRL),"Microbiological Diagnostic Unit Public Health Laboratory and Victorian Infectious Diseases Reference Laboratory, Doherty Institute",Caly L. et al
EPI_ISL_426797,Victorian Infectious Diseases Reference Laboratory (VIDRL),"Microbiological Diagnostic Unit Public Health Laboratory and Victorian Infectious Diseases Reference Laboratory, Doherty Institute",Caly L. et al
EPI_ISL_426798,Victorian Infectious Diseases Reference Laboratory (VIDRL),"Microbiological Diagnostic Unit Public Health Laboratory and Victorian Infectious Diseases Reference Laboratory, Doherty Institute",Caly L. et al
EPI_ISL_426799,Victorian Infectious Diseases Reference Laboratory (VIDRL),"Microbiological Diagnostic Unit Public Health Laboratory and Victorian Infectious Diseases Reference Laboratory, Doherty Institute",Caly L. et al
EPI_ISL_426800,Victorian Infectious Diseases Reference Laboratory (VIDRL),"Microbiological Diagnostic Unit Public Health Laboratory and Victorian Infectious Diseases Reference Laboratory, Doherty Institute",Caly L. et al
EPI_ISL_426801,Victorian Infectious Diseases Reference Laboratory (VIDRL),"Microbiological Diagnostic Unit Public Health Laboratory and Victorian Infectious Diseases Reference Laboratory, Doherty Institute",Caly L. et al
EPI_ISL_426802,Victorian Infectious Diseases Reference Laboratory (VIDRL),"Microbiological Diagnostic Unit Public Health Laboratory and Victorian Infectious Diseases Reference Laboratory, Doherty Institute",Caly L. et al
EPI_ISL_426803,Victorian Infectious Diseases Reference Laboratory (VIDRL),"Microbiological Diagnostic Unit Public Health Laboratory and Victorian Infectious Diseases Reference Laboratory, Doherty Institute",Caly L. et al
EPI_ISL_426804,Victorian Infectious Diseases Reference Laboratory (VIDRL),"Microbiological Diagnostic Unit Public Health Laboratory and Victorian Infectious Diseases Reference Laboratory, Doherty Institute",Caly L. et al
EPI_ISL_419770,Victorian Infectious Diseases Reference Laboratory (VIDRL),"Victorian Infectious Diseases Reference Laboratory and Microbiological Diagnostic Unit Public Health Laboratory, Doherty Institute",Caly L. et al
EPI_ISL_426805,Victorian Infectious Diseases Reference Laboratory (VIDRL),"Microbiological Diagnostic Unit Public Health Laboratory and Victorian Infectious Diseases Reference Laboratory, Doherty Institute",Caly L. et al
EPI_ISL_426806,Victorian Infectious Diseases Reference Laboratory (VIDRL),"Microbiological Diagnostic Unit Public Health Laboratory and Victorian Infectious Diseases Reference Laboratory, Doherty Institute",Caly L. et al
EPI_ISL_426807,Victorian Infectious Diseases Reference Laboratory (VIDRL),"Microbiological Diagnostic Unit Public Health Laboratory and Victorian Infectious Diseases Reference Laboratory, Doherty Institute",Caly L. et al
EPI_ISL_426808,Victorian Infectious Diseases Reference Laboratory (VIDRL),"Microbiological Diagnostic Unit Public Health Laboratory and Victorian Infectious Diseases Reference Laboratory, Doherty Institute",Caly L. et al
EPI_ISL_426809,Victorian Infectious Diseases Reference Laboratory (VIDRL),"Microbiological Diagnostic Unit Public Health Laboratory and Victorian Infectious Diseases Reference Laboratory, Doherty Institute",Caly L. et al
EPI_ISL_426810,Victorian Infectious Diseases Reference Laboratory (VIDRL),"Microbiological Diagnostic Unit Public Health Laboratory and Victorian Infectious Diseases Reference Laboratory, Doherty Institute",Caly L. et al
EPI_ISL_426811,Victorian Infectious Diseases Reference Laboratory (VIDRL),"Microbiological Diagnostic Unit Public Health Laboratory and Victorian Infectious Diseases Reference Laboratory, Doherty Institute",Caly L. et al
EPI_ISL_426812,Victorian Infectious Diseases Reference Laboratory (VIDRL),"Microbiological Diagnostic Unit Public Health Laboratory and Victorian Infectious Diseases Reference Laboratory, Doherty Institute",Caly L. et al
EPI_ISL_419776,Victorian Infectious Diseases Reference Laboratory (VIDRL),"Victorian Infectious Diseases Reference Laboratory and Microbiological Diagnostic Unit Public Health Laboratory, Doherty Institute",Caly L. et al
EPI_ISL_436689,Victorian Infectious Diseases Reference Laboratory (VIDRL),"Microbiological Diagnostic Unit Public Health Laboratory and Victorian Infectious Diseases Reference Laboratory, The Peter Doherty Institute for Infection & Immunity",Caly L. et al
EPI_ISL_426813,Victorian Infectious Diseases Reference Laboratory (VIDRL),"Microbiological Diagnostic Unit Public Health Laboratory and Victorian Infectious Diseases Reference Laboratory, Doherty Institute",Caly L. et al
EPI_ISL_426814,Victorian Infectious Diseases Reference Laboratory (VIDRL),"Microbiological Diagnostic Unit Public Health Laboratory and Victorian Infectious Diseases Reference Laboratory, Doherty Institute",Caly L. et al
EPI_ISL_426815,Victorian Infectious Diseases Reference Laboratory (VIDRL),"Microbiological Diagnostic Unit Public Health Laboratory and Victorian Infectious Diseases Reference Laboratory, Doherty Institute",Caly L. et al
EPI_ISL_426816,Victorian Infectious Diseases Reference Laboratory (VIDRL),"Microbiological Diagnostic Unit Public Health Laboratory and Victorian Infectious Diseases Reference Laboratory, Doherty Institute",Caly L. et al
EPI_ISL_426817,Victorian Infectious Diseases Reference Laboratory (VIDRL),"Microbiological Diagnostic Unit Public Health Laboratory and Victorian Infectious Diseases Reference Laboratory, Doherty Institute",Caly L. et al
EPI_ISL_426818,Victorian Infectious Diseases Reference Laboratory (VIDRL),"Microbiological Diagnostic Unit Public Health Laboratory and Victorian Infectious Diseases Reference Laboratory, Doherty Institute",Caly L. et al
EPI_ISL_426819,Victorian Infectious Diseases Reference Laboratory (VIDRL),"Microbiological Diagnostic Unit Public Health Laboratory and Victorian Infectious Diseases Reference Laboratory, Doherty Institute",Caly L. et al
EPI_ISL_426820,Victorian Infectious Diseases Reference Laboratory (VIDRL),"Microbiological Diagnostic Unit Public Health Laboratory and Victorian Infectious Diseases Reference Laboratory, Doherty Institute",Caly L. et al
EPI_ISL_419777,Victorian Infectious Diseases Reference Laboratory (VIDRL),"Victorian Infectious Diseases Reference Laboratory and Microbiological Diagnostic Unit Public Health Laboratory, Doherty Institute",Caly L. et al
EPI_ISL_426821,Victorian Infectious Diseases Reference Laboratory (VIDRL),"Microbiological Diagnostic Unit Public Health Laboratory and Victorian Infectious Diseases Reference Laboratory, Doherty Institute",Caly L. et al
EPI_ISL_426822,Victorian Infectious Diseases Reference Laboratory (VIDRL),"Microbiological Diagnostic Unit Public Health Laboratory and Victorian Infectious Diseases Reference Laboratory, Doherty Institute",Caly L. et al
EPI_ISL_426823,Victorian Infectious Diseases Reference Laboratory (VIDRL),"Microbiological Diagnostic Unit Public Health Laboratory and Victorian Infectious Diseases Reference Laboratory, Doherty Institute",Caly L. et al
EPI_ISL_426824,Victorian Infectious Diseases Reference Laboratory (VIDRL),"Microbiological Diagnostic Unit Public Health Laboratory and Victorian Infectious Diseases Reference Laboratory, Doherty Institute",Caly L. et al
EPI_ISL_426825,Victorian Infectious Diseases Reference Laboratory (VIDRL),"Microbiological Diagnostic Unit Public Health Laboratory and Victorian Infectious Diseases Reference Laboratory, Doherty Institute",Caly L. et al
EPI_ISL_426826,Victorian Infectious Diseases Reference Laboratory (VIDRL),"Microbiological Diagnostic Unit Public Health Laboratory and Victorian Infectious Diseases Reference Laboratory, Doherty Institute",Caly L. et al
EPI_ISL_426827,Victorian Infectious Diseases Reference Laboratory (VIDRL),"Microbiological Diagnostic Unit Public Health Laboratory and Victorian Infectious Diseases Reference Laboratory, Doherty Institute",Caly L. et al
EPI_ISL_426828,Victorian Infectious Diseases Reference Laboratory (VIDRL),"Microbiological Diagnostic Unit Public Health Laboratory and Victorian Infectious Diseases Reference Laboratory, Doherty Institute",Caly L. et al
EPI_ISL_426829,Victorian Infectious Diseases Reference Laboratory (VIDRL),"Microbiological Diagnostic Unit Public Health Laboratory and Victorian Infectious Diseases Reference Laboratory, Doherty Institute",Caly L. et al
EPI_ISL_419779,Victorian Infectious Diseases Reference Laboratory (VIDRL),"Victorian Infectious Diseases Reference Laboratory and Microbiological Diagnostic Unit Public Health Laboratory, Doherty Institute",Caly L. et al
EPI_ISL_426830,Victorian Infectious Diseases Reference Laboratory (VIDRL),"Microbiological Diagnostic Unit Public Health Laboratory and Victorian Infectious Diseases Reference Laboratory, Doherty Institute",Caly L. et al
EPI_ISL_426831,Victorian Infectious Diseases Reference Laboratory (VIDRL),"Microbiological Diagnostic Unit Public Health Laboratory and Victorian Infectious Diseases Reference Laboratory, Doherty Institute",Caly L. et al
EPI_ISL_426832,Victorian Infectious Diseases Reference Laboratory (VIDRL),"Microbiological Diagnostic Unit Public Health Laboratory and Victorian Infectious Diseases Reference Laboratory, Doherty Institute",Caly L. et al
EPI_ISL_426833,Victorian Infectious Diseases Reference Laboratory (VIDRL),"Microbiological Diagnostic Unit Public Health Laboratory and Victorian Infectious Diseases Reference Laboratory, Doherty Institute",Caly L. et al
EPI_ISL_426834,Victorian Infectious Diseases Reference Laboratory (VIDRL),"Microbiological Diagnostic Unit Public Health Laboratory and Victorian Infectious Diseases Reference Laboratory, Doherty Institute",Caly L. et al
EPI_ISL_426835,Victorian Infectious Diseases Reference Laboratory (VIDRL),"Microbiological Diagnostic Unit Public Health Laboratory and Victorian Infectious Diseases Reference Laboratory, Doherty Institute",Caly L. et al
EPI_ISL_426836,Victorian Infectious Diseases Reference Laboratory (VIDRL),"Microbiological Diagnostic Unit Public Health Laboratory and Victorian Infectious Diseases Reference Laboratory, Doherty Institute",Caly L. et al
EPI_ISL_419784,Victorian Infectious Diseases Reference Laboratory (VIDRL),"Victorian Infectious Diseases Reference Laboratory and Microbiological Diagnostic Unit Public Health Laboratory, Doherty Institute",Caly L. et al
EPI_ISL_426837,Victorian Infectious Diseases Reference Laboratory (VIDRL),"Microbiological Diagnostic Unit Public Health Laboratory and Victorian Infectious Diseases Reference Laboratory, Doherty Institute",Caly L. et al
EPI_ISL_426838,Victorian Infectious Diseases Reference Laboratory (VIDRL),"Microbiological Diagnostic Unit Public Health Laboratory and Victorian Infectious Diseases Reference Laboratory, Doherty Institute",Caly L. et al
EPI_ISL_426839,Victorian Infectious Diseases Reference Laboratory (VIDRL),"Microbiological Diagnostic Unit Public Health Laboratory and Victorian Infectious Diseases Reference Laboratory, Doherty Institute",Caly L. et al
EPI_ISL_426840,Victorian Infectious Diseases Reference Laboratory (VIDRL),"Microbiological Diagnostic Unit Public Health Laboratory and Victorian Infectious Diseases Reference Laboratory, Doherty Institute",Caly L. et al
EPI_ISL_426841,Victorian Infectious Diseases Reference Laboratory (VIDRL),"Microbiological Diagnostic Unit Public Health Laboratory and Victorian Infectious Diseases Reference Laboratory, Doherty Institute",Caly L. et al
EPI_ISL_426842,Victorian Infectious Diseases Reference Laboratory (VIDRL),"Microbiological Diagnostic Unit Public Health Laboratory and Victorian Infectious Diseases Reference Laboratory, Doherty Institute",Caly L. et al
EPI_ISL_426843,Victorian Infectious Diseases Reference Laboratory (VIDRL),"Microbiological Diagnostic Unit Public Health Laboratory and Victorian Infectious Diseases Reference Laboratory, Doherty Institute",Caly L. et al
EPI_ISL_426844,Victorian Infectious Diseases Reference Laboratory (VIDRL),"Microbiological Diagnostic Unit Public Health Laboratory and Victorian Infectious Diseases Reference Laboratory, Doherty Institute",Caly L. et al
EPI_ISL_426845,Victorian Infectious Diseases Reference Laboratory (VIDRL),"Microbiological Diagnostic Unit Public Health Laboratory and Victorian Infectious Diseases Reference Laboratory, Doherty Institute",Caly L. et al
EPI_ISL_426846,Victorian Infectious Diseases Reference Laboratory (VIDRL),"Microbiological Diagnostic Unit Public Health Laboratory and Victorian Infectious Diseases Reference Laboratory, Doherty Institute",Caly L. et al
EPI_ISL_419771,Victorian Infectious Diseases Reference Laboratory (VIDRL),"Victorian Infectious Diseases Reference Laboratory and Microbiological Diagnostic Unit Public Health Laboratory, Doherty Institute",Caly L. et al
EPI_ISL_426847,Victorian Infectious Diseases Reference Laboratory (VIDRL),"Microbiological Diagnostic Unit Public Health Laboratory and Victorian Infectious Diseases Reference Laboratory, Doherty Institute",Caly L. et al
EPI_ISL_426848,Victorian Infectious Diseases Reference Laboratory (VIDRL),"Microbiological Diagnostic Unit Public Health Laboratory and Victorian Infectious Diseases Reference Laboratory, Doherty Institute",Caly L. et al
EPI_ISL_426849,Victorian Infectious Diseases Reference Laboratory (VIDRL),"Microbiological Diagnostic Unit Public Health Laboratory and Victorian Infectious Diseases Reference Laboratory, Doherty Institute",Caly L. et al
EPI_ISL_426850,Victorian Infectious Diseases Reference Laboratory (VIDRL),"Microbiological Diagnostic Unit Public Health Laboratory and Victorian Infectious Diseases Reference Laboratory, Doherty Institute",Caly L. et al
EPI_ISL_426851,Victorian Infectious Diseases Reference Laboratory (VIDRL),"Microbiological Diagnostic Unit Public Health Laboratory and Victorian Infectious Diseases Reference Laboratory, Doherty Institute",Caly L. et al
EPI_ISL_426852,Victorian Infectious Diseases Reference Laboratory (VIDRL),"Microbiological Diagnostic Unit Public Health Laboratory and Victorian Infectious Diseases Reference Laboratory, Doherty Institute",Caly L. et al
EPI_ISL_426853,Victorian Infectious Diseases Reference Laboratory (VIDRL),"Microbiological Diagnostic Unit Public Health Laboratory and Victorian Infectious Diseases Reference Laboratory, Doherty Institute",Caly L. et al
EPI_ISL_426854,Victorian Infectious Diseases Reference Laboratory (VIDRL),"Microbiological Diagnostic Unit Public Health Laboratory and Victorian Infectious Diseases Reference Laboratory, Doherty Institute",Caly L. et al
EPI_ISL_426855,Victorian Infectious Diseases Reference Laboratory (VIDRL),"Microbiological Diagnostic Unit Public Health Laboratory and Victorian Infectious Diseases Reference Laboratory, Doherty Institute",Caly L. et al
EPI_ISL_426856,Victorian Infectious Diseases Reference Laboratory (VIDRL),"Microbiological Diagnostic Unit Public Health Laboratory and Victorian Infectious Diseases Reference Laboratory, Doherty Institute",Caly L. et al
EPI_ISL_419772,Victorian Infectious Diseases Reference Laboratory (VIDRL),"Victorian Infectious Diseases Reference Laboratory and Microbiological Diagnostic Unit Public Health Laboratory, Doherty Institute",Caly L. et al
EPI_ISL_426857,Victorian Infectious Diseases Reference Laboratory (VIDRL),"Microbiological Diagnostic Unit Public Health Laboratory and Victorian Infectious Diseases Reference Laboratory, Doherty Institute",Caly L. et al
EPI_ISL_426858,Victorian Infectious Diseases Reference Laboratory (VIDRL),"Microbiological Diagnostic Unit Public Health Laboratory and Victorian Infectious Diseases Reference Laboratory, Doherty Institute",Caly L. et al
EPI_ISL_426859,Victorian Infectious Diseases Reference Laboratory (VIDRL),"Microbiological Diagnostic Unit Public Health Laboratory and Victorian Infectious Diseases Reference Laboratory, Doherty Institute",Caly L. et al
EPI_ISL_426860,Victorian Infectious Diseases Reference Laboratory (VIDRL),"Microbiological Diagnostic Unit Public Health Laboratory and Victorian Infectious Diseases Reference Laboratory, Doherty Institute",Caly L. et al
EPI_ISL_426861,Victorian Infectious Diseases Reference Laboratory (VIDRL),"Microbiological Diagnostic Unit Public Health Laboratory and Victorian Infectious Diseases Reference Laboratory, Doherty Institute",Caly L. et al
EPI_ISL_426862,Victorian Infectious Diseases Reference Laboratory (VIDRL),"Microbiological Diagnostic Unit Public Health Laboratory and Victorian Infectious Diseases Reference Laboratory, Doherty Institute",Caly L. et al
EPI_ISL_426863,Victorian Infectious Diseases Reference Laboratory (VIDRL),"Microbiological Diagnostic Unit Public Health Laboratory and Victorian Infectious Diseases Reference Laboratory, Doherty Institute",Caly L. et al
EPI_ISL_419773,Victorian Infectious Diseases Reference Laboratory (VIDRL),"Victorian Infectious Diseases Reference Laboratory and Microbiological Diagnostic Unit Public Health Laboratory, Doherty Institute",Caly L. et al
EPI_ISL_426864,Victorian Infectious Diseases Reference Laboratory (VIDRL),"Microbiological Diagnostic Unit Public Health Laboratory and Victorian Infectious Diseases Reference Laboratory, Doherty Institute",Caly L. et al
EPI_ISL_426865,Victorian Infectious Diseases Reference Laboratory (VIDRL),"Microbiological Diagnostic Unit Public Health Laboratory and Victorian Infectious Diseases Reference Laboratory, Doherty Institute",Caly L. et al
EPI_ISL_426866,Victorian Infectious Diseases Reference Laboratory (VIDRL),"Microbiological Diagnostic Unit Public Health Laboratory and Victorian Infectious Diseases Reference Laboratory, Doherty Institute",Caly L. et al
EPI_ISL_426867,Victorian Infectious Diseases Reference Laboratory (VIDRL),"Microbiological Diagnostic Unit Public Health Laboratory and Victorian Infectious Diseases Reference Laboratory, Doherty Institute",Caly L. et al
EPI_ISL_426869,Victorian Infectious Diseases Reference Laboratory (VIDRL),"Microbiological Diagnostic Unit Public Health Laboratory and Victorian Infectious Diseases Reference Laboratory, Doherty Institute",Caly L. et al
EPI_ISL_426870,Victorian Infectious Diseases Reference Laboratory (VIDRL),"Microbiological Diagnostic Unit Public Health Laboratory and Victorian Infectious Diseases Reference Laboratory, Doherty Institute",Caly L. et al
EPI_ISL_426871,Victorian Infectious Diseases Reference Laboratory (VIDRL),"Microbiological Diagnostic Unit Public Health Laboratory and Victorian Infectious Diseases Reference Laboratory, Doherty Institute",Caly L. et al
EPI_ISL_426872,Victorian Infectious Diseases Reference Laboratory (VIDRL),"Microbiological Diagnostic Unit Public Health Laboratory and Victorian Infectious Diseases Reference Laboratory, Doherty Institute",Caly L. et al
EPI_ISL_426923,Victorian Infectious Diseases Reference Laboratory (VIDRL),"Microbiological Diagnostic Unit Public Health Laboratory and Victorian Infectious Diseases Reference Laboratory, Doherty Institute",Caly L. et al
EPI_ISL_419774,Victorian Infectious Diseases Reference Laboratory (VIDRL),"Victorian Infectious Diseases Reference Laboratory and Microbiological Diagnostic Unit Public Health Laboratory, Doherty Institute",Caly L. et al
EPI_ISL_426924,Victorian Infectious Diseases Reference Laboratory (VIDRL),"Microbiological Diagnostic Unit Public Health Laboratory and Victorian Infectious Diseases Reference Laboratory, Doherty Institute",Caly L. et al
EPI_ISL_426925,Victorian Infectious Diseases Reference Laboratory (VIDRL),"Microbiological Diagnostic Unit Public Health Laboratory and Victorian Infectious Diseases Reference Laboratory, Doherty Institute",Caly L. et al
EPI_ISL_426926,Victorian Infectious Diseases Reference Laboratory (VIDRL),"Microbiological Diagnostic Unit Public Health Laboratory and Victorian Infectious Diseases Reference Laboratory, Doherty Institute",Caly L. et al
EPI_ISL_426927,Victorian Infectious Diseases Reference Laboratory (VIDRL),"Microbiological Diagnostic Unit Public Health Laboratory and Victorian Infectious Diseases Reference Laboratory, Doherty Institute",Caly L. et al
EPI_ISL_426928,Victorian Infectious Diseases Reference Laboratory (VIDRL),"Microbiological Diagnostic Unit Public Health Laboratory and Victorian Infectious Diseases Reference Laboratory, Doherty Institute",Caly L. et al
EPI_ISL_426929,Victorian Infectious Diseases Reference Laboratory (VIDRL),"Microbiological Diagnostic Unit Public Health Laboratory and Victorian Infectious Diseases Reference Laboratory, Doherty Institute",Caly L. et al
EPI_ISL_426930,Victorian Infectious Diseases Reference Laboratory (VIDRL),"Microbiological Diagnostic Unit Public Health Laboratory and Victorian Infectious Diseases Reference Laboratory, Doherty Institute",Caly L. et al
EPI_ISL_426931,Victorian Infectious Diseases Reference Laboratory (VIDRL),"Microbiological Diagnostic Unit Public Health Laboratory and Victorian Infectious Diseases Reference Laboratory, Doherty Institute",Caly L. et al
EPI_ISL_426932,Victorian Infectious Diseases Reference Laboratory (VIDRL),"Microbiological Diagnostic Unit Public Health Laboratory and Victorian Infectious Diseases Reference Laboratory, Doherty Institute",Caly L. et al
EPI_ISL_426873,Victorian Infectious Diseases Reference Laboratory (VIDRL),"Microbiological Diagnostic Unit Public Health Laboratory and Victorian Infectious Diseases Reference Laboratory, Doherty Institute",Caly L. et al
EPI_ISL_419775,Victorian Infectious Diseases Reference Laboratory (VIDRL),"Victorian Infectious Diseases Reference Laboratory and Microbiological Diagnostic Unit Public Health Laboratory, Doherty Institute",Caly L. et al
EPI_ISL_426874,Victorian Infectious Diseases Reference Laboratory (VIDRL),"Microbiological Diagnostic Unit Public Health Laboratory and Victorian Infectious Diseases Reference Laboratory, Doherty Institute",Caly L. et al
EPI_ISL_426875,Victorian Infectious Diseases Reference Laboratory (VIDRL),"Microbiological Diagnostic Unit Public Health Laboratory and Victorian Infectious Diseases Reference Laboratory, Doherty Institute",Caly L. et al
EPI_ISL_426876,Victorian Infectious Diseases Reference Laboratory (VIDRL),"Microbiological Diagnostic Unit Public Health Laboratory and Victorian Infectious Diseases Reference Laboratory, Doherty Institute",Caly L. et al
EPI_ISL_426877,Victorian Infectious Diseases Reference Laboratory (VIDRL),"Microbiological Diagnostic Unit Public Health Laboratory and Victorian Infectious Diseases Reference Laboratory, Doherty Institute",Caly L. et al
EPI_ISL_426933,Victorian Infectious Diseases Reference Laboratory (VIDRL),"Microbiological Diagnostic Unit Public Health Laboratory and Victorian Infectious Diseases Reference Laboratory, Doherty Institute",Caly L. et al
EPI_ISL_426934,Victorian Infectious Diseases Reference Laboratory (VIDRL),"Microbiological Diagnostic Unit Public Health Laboratory and Victorian Infectious Diseases Reference Laboratory, Doherty Institute",Caly L. et al
EPI_ISL_426935,Victorian Infectious Diseases Reference Laboratory (VIDRL),"Microbiological Diagnostic Unit Public Health Laboratory and Victorian Infectious Diseases Reference Laboratory, Doherty Institute",Caly L. et al
EPI_ISL_419778,Victorian Infectious Diseases Reference Laboratory (VIDRL),"Victorian Infectious Diseases Reference Laboratory and Microbiological Diagnostic Unit Public Health Laboratory, Doherty Institute",Caly L. et al
EPI_ISL_426936,Victorian Infectious Diseases Reference Laboratory (VIDRL),"Microbiological Diagnostic Unit Public Health Laboratory and Victorian Infectious Diseases Reference Laboratory, Doherty Institute",Caly L. et al
EPI_ISL_426937,Victorian Infectious Diseases Reference Laboratory (VIDRL),"Microbiological Diagnostic Unit Public Health Laboratory and Victorian Infectious Diseases Reference Laboratory, Doherty Institute",Caly L. et al
EPI_ISL_426938,Victorian Infectious Diseases Reference Laboratory (VIDRL),"Microbiological Diagnostic Unit Public Health Laboratory and Victorian Infectious Diseases Reference Laboratory, Doherty Institute",Caly L. et al
EPI_ISL_426939,Victorian Infectious Diseases Reference Laboratory (VIDRL),"Microbiological Diagnostic Unit Public Health Laboratory and Victorian Infectious Diseases Reference Laboratory, Doherty Institute",Caly L. et al
EPI_ISL_426940,Victorian Infectious Diseases Reference Laboratory (VIDRL),"Microbiological Diagnostic Unit Public Health Laboratory and Victorian Infectious Diseases Reference Laboratory, Doherty Institute",Caly L. et al
EPI_ISL_426941,Victorian Infectious Diseases Reference Laboratory (VIDRL),"Microbiological Diagnostic Unit Public Health Laboratory and Victorian Infectious Diseases Reference Laboratory, Doherty Institute",Caly L. et al
EPI_ISL_426942,Victorian Infectious Diseases Reference Laboratory (VIDRL),"Microbiological Diagnostic Unit Public Health Laboratory and Victorian Infectious Diseases Reference Laboratory, Doherty Institute",Caly L. et al
EPI_ISL_426943,Victorian Infectious Diseases Reference Laboratory (VIDRL),"Microbiological Diagnostic Unit Public Health Laboratory and Victorian Infectious Diseases Reference Laboratory, Doherty Institute",Caly L. et al
EPI_ISL_426945,Victorian Infectious Diseases Reference Laboratory (VIDRL),"Microbiological Diagnostic Unit Public Health Laboratory and Victorian Infectious Diseases Reference Laboratory, Doherty Institute",Caly L. et al
EPI_ISL_426947,Victorian Infectious Diseases Reference Laboratory (VIDRL),"Microbiological Diagnostic Unit Public Health Laboratory and Victorian Infectious Diseases Reference Laboratory, Doherty Institute",Caly L. et al
EPI_ISL_426948,Victorian Infectious Diseases Reference Laboratory (VIDRL),"Microbiological Diagnostic Unit Public Health Laboratory and Victorian Infectious Diseases Reference Laboratory, Doherty Institute",Caly L. et al
EPI_ISL_426949,Victorian Infectious Diseases Reference Laboratory (VIDRL),"Microbiological Diagnostic Unit Public Health Laboratory and Victorian Infectious Diseases Reference Laboratory, Doherty Institute",Caly L. et al
EPI_ISL_426950,Victorian Infectious Diseases Reference Laboratory (VIDRL),"Microbiological Diagnostic Unit Public Health Laboratory and Victorian Infectious Diseases Reference Laboratory, Doherty Institute",Caly L. et al
EPI_ISL_426951,Victorian Infectious Diseases Reference Laboratory (VIDRL),"Microbiological Diagnostic Unit Public Health Laboratory and Victorian Infectious Diseases Reference Laboratory, Doherty Institute",Caly L. et al
EPI_ISL_426952,Victorian Infectious Diseases Reference Laboratory (VIDRL),"Microbiological Diagnostic Unit Public Health Laboratory and Victorian Infectious Diseases Reference Laboratory, Doherty Institute",Caly L. et al
EPI_ISL_426953,Victorian Infectious Diseases Reference Laboratory (VIDRL),"Microbiological Diagnostic Unit Public Health Laboratory and Victorian Infectious Diseases Reference Laboratory, Doherty Institute",Caly L. et al
EPI_ISL_426954,Victorian Infectious Diseases Reference Laboratory (VIDRL),"Microbiological Diagnostic Unit Public Health Laboratory and Victorian Infectious Diseases Reference Laboratory, Doherty Institute",Caly L. et al
EPI_ISL_426955,Victorian Infectious Diseases Reference Laboratory (VIDRL),"Microbiological Diagnostic Unit Public Health Laboratory and Victorian Infectious Diseases Reference Laboratory, Doherty Institute",Caly L. et al
EPI_ISL_419780,Victorian Infectious Diseases Reference Laboratory (VIDRL),"Victorian Infectious Diseases Reference Laboratory and Microbiological Diagnostic Unit Public Health Laboratory, Doherty Institute",Caly L. et al
EPI_ISL_426956,Victorian Infectious Diseases Reference Laboratory (VIDRL),"Microbiological Diagnostic Unit Public Health Laboratory and Victorian Infectious Diseases Reference Laboratory, Doherty Institute",Caly L. et al
EPI_ISL_426957,Victorian Infectious Diseases Reference Laboratory (VIDRL),"Microbiological Diagnostic Unit Public Health Laboratory and Victorian Infectious Diseases Reference Laboratory, Doherty Institute",Caly L. et al
EPI_ISL_426958,Victorian Infectious Diseases Reference Laboratory (VIDRL),"Microbiological Diagnostic Unit Public Health Laboratory and Victorian Infectious Diseases Reference Laboratory, Doherty Institute",Caly L. et al
EPI_ISL_426959,Victorian Infectious Diseases Reference Laboratory (VIDRL),"Microbiological Diagnostic Unit Public Health Laboratory and Victorian Infectious Diseases Reference Laboratory, Doherty Institute",Caly L. et al
EPI_ISL_426960,Victorian Infectious Diseases Reference Laboratory (VIDRL),"Microbiological Diagnostic Unit Public Health Laboratory and Victorian Infectious Diseases Reference Laboratory, Doherty Institute",Caly L. et al
EPI_ISL_426961,Victorian Infectious Diseases Reference Laboratory (VIDRL),"Microbiological Diagnostic Unit Public Health Laboratory and Victorian Infectious Diseases Reference Laboratory, Doherty Institute",Caly L. et al
EPI_ISL_426962,Victorian Infectious Diseases Reference Laboratory (VIDRL),"Microbiological Diagnostic Unit Public Health Laboratory and Victorian Infectious Diseases Reference Laboratory, Doherty Institute",Caly L. et al
EPI_ISL_426963,Victorian Infectious Diseases Reference Laboratory (VIDRL),"Microbiological Diagnostic Unit Public Health Laboratory and Victorian Infectious Diseases Reference Laboratory, Doherty Institute",Caly L. et al
EPI_ISL_426964,Victorian Infectious Diseases Reference Laboratory (VIDRL),"Microbiological Diagnostic Unit Public Health Laboratory and Victorian Infectious Diseases Reference Laboratory, Doherty Institute",Caly L. et al
EPI_ISL_426965,Victorian Infectious Diseases Reference Laboratory (VIDRL),"Microbiological Diagnostic Unit Public Health Laboratory and Victorian Infectious Diseases Reference Laboratory, Doherty Institute",Caly L. et al
EPI_ISL_419781,Victorian Infectious Diseases Reference Laboratory (VIDRL),"Victorian Infectious Diseases Reference Laboratory and Microbiological Diagnostic Unit Public Health Laboratory, Doherty Institute",Caly L. et al
EPI_ISL_426966,Victorian Infectious Diseases Reference Laboratory (VIDRL),"Microbiological Diagnostic Unit Public Health Laboratory and Victorian Infectious Diseases Reference Laboratory, Doherty Institute",Caly L. et al
EPI_ISL_426967,Victorian Infectious Diseases Reference Laboratory (VIDRL),"Microbiological Diagnostic Unit Public Health Laboratory and Victorian Infectious Diseases Reference Laboratory, Doherty Institute",Caly L. et al
EPI_ISL_426968,Victorian Infectious Diseases Reference Laboratory (VIDRL),"Microbiological Diagnostic Unit Public Health Laboratory and Victorian Infectious Diseases Reference Laboratory, Doherty Institute",Caly L. et al
EPI_ISL_426969,Victorian Infectious Diseases Reference Laboratory (VIDRL),"Microbiological Diagnostic Unit Public Health Laboratory and Victorian Infectious Diseases Reference Laboratory, Doherty Institute",Caly L. et al
EPI_ISL_426970,Victorian Infectious Diseases Reference Laboratory (VIDRL),"Microbiological Diagnostic Unit Public Health Laboratory and Victorian Infectious Diseases Reference Laboratory, Doherty Institute",Caly L. et al
EPI_ISL_426971,Victorian Infectious Diseases Reference Laboratory (VIDRL),"Microbiological Diagnostic Unit Public Health Laboratory and Victorian Infectious Diseases Reference Laboratory, Doherty Institute",Caly L. et al
EPI_ISL_426972,Victorian Infectious Diseases Reference Laboratory (VIDRL),"Microbiological Diagnostic Unit Public Health Laboratory and Victorian Infectious Diseases Reference Laboratory, Doherty Institute",Caly L. et al
EPI_ISL_426973,Victorian Infectious Diseases Reference Laboratory (VIDRL),"Microbiological Diagnostic Unit Public Health Laboratory and Victorian Infectious Diseases Reference Laboratory, Doherty Institute",Caly L. et al
EPI_ISL_426974,Victorian Infectious Diseases Reference Laboratory (VIDRL),"Microbiological Diagnostic Unit Public Health Laboratory and Victorian Infectious Diseases Reference Laboratory, Doherty Institute",Caly L. et al
EPI_ISL_419782,Victorian Infectious Diseases Reference Laboratory (VIDRL),"Victorian Infectious Diseases Reference Laboratory and Microbiological Diagnostic Unit Public Health Laboratory, Doherty Institute",Caly L. et al
EPI_ISL_426975,Victorian Infectious Diseases Reference Laboratory (VIDRL),"Microbiological Diagnostic Unit Public Health Laboratory and Victorian Infectious Diseases Reference Laboratory, Doherty Institute",Caly L. et al
EPI_ISL_426976,Victorian Infectious Diseases Reference Laboratory (VIDRL),"Microbiological Diagnostic Unit Public Health Laboratory and Victorian Infectious Diseases Reference Laboratory, Doherty Institute",Caly L. et al
EPI_ISL_426977,Victorian Infectious Diseases Reference Laboratory (VIDRL),"Microbiological Diagnostic Unit Public Health Laboratory and Victorian Infectious Diseases Reference Laboratory, Doherty Institute",Caly L. et al
EPI_ISL_426978,Victorian Infectious Diseases Reference Laboratory (VIDRL),"Microbiological Diagnostic Unit Public Health Laboratory and Victorian Infectious Diseases Reference Laboratory, Doherty Institute",Caly L. et al
EPI_ISL_426979,Victorian Infectious Diseases Reference Laboratory (VIDRL),"Microbiological Diagnostic Unit Public Health Laboratory and Victorian Infectious Diseases Reference Laboratory, Doherty Institute",Caly L. et al
EPI_ISL_426980,Victorian Infectious Diseases Reference Laboratory (VIDRL),"Microbiological Diagnostic Unit Public Health Laboratory and Victorian Infectious Diseases Reference Laboratory, Doherty Institute",Caly L. et al
EPI_ISL_426981,Victorian Infectious Diseases Reference Laboratory (VIDRL),"Microbiological Diagnostic Unit Public Health Laboratory and Victorian Infectious Diseases Reference Laboratory, Doherty Institute",Caly L. et al
EPI_ISL_426982,Victorian Infectious Diseases Reference Laboratory (VIDRL),"Microbiological Diagnostic Unit Public Health Laboratory and Victorian Infectious Diseases Reference Laboratory, Doherty Institute",Caly L. et al
EPI_ISL_419783,Victorian Infectious Diseases Reference Laboratory (VIDRL),"Victorian Infectious Diseases Reference Laboratory and Microbiological Diagnostic Unit Public Health Laboratory, Doherty Institute",Caly L. et al
EPI_ISL_426983,Victorian Infectious Diseases Reference Laboratory (VIDRL),"Microbiological Diagnostic Unit Public Health Laboratory and Victorian Infectious Diseases Reference Laboratory, Doherty Institute",Caly L. et al
EPI_ISL_426984,Victorian Infectious Diseases Reference Laboratory (VIDRL),"Microbiological Diagnostic Unit Public Health Laboratory and Victorian Infectious Diseases Reference Laboratory, Doherty Institute",Caly L. et al
EPI_ISL_426985,Victorian Infectious Diseases Reference Laboratory (VIDRL),"Microbiological Diagnostic Unit Public Health Laboratory and Victorian Infectious Diseases Reference Laboratory, Doherty Institute",Caly L. et al
EPI_ISL_426986,Victorian Infectious Diseases Reference Laboratory (VIDRL),"Microbiological Diagnostic Unit Public Health Laboratory and Victorian Infectious Diseases Reference Laboratory, Doherty Institute",Caly L. et al
EPI_ISL_426987,Victorian Infectious Diseases Reference Laboratory (VIDRL),"Microbiological Diagnostic Unit Public Health Laboratory and Victorian Infectious Diseases Reference Laboratory, Doherty Institute",Caly L. et al
EPI_ISL_426988,Victorian Infectious Diseases Reference Laboratory (VIDRL),"Microbiological Diagnostic Unit Public Health Laboratory and Victorian Infectious Diseases Reference Laboratory, Doherty Institute",Caly L. et al
EPI_ISL_426989,Victorian Infectious Diseases Reference Laboratory (VIDRL),"Microbiological Diagnostic Unit Public Health Laboratory and Victorian Infectious Diseases Reference Laboratory, Doherty Institute",Caly L. et al
EPI_ISL_419786,Victorian Infectious Diseases Reference Laboratory (VIDRL),"Victorian Infectious Diseases Reference Laboratory and Microbiological Diagnostic Unit Public Health Laboratory, Doherty Institute",Caly L. et al
EPI_ISL_426990,Victorian Infectious Diseases Reference Laboratory (VIDRL),"Microbiological Diagnostic Unit Public Health Laboratory and Victorian Infectious Diseases Reference Laboratory, Doherty Institute",Caly L. et al
EPI_ISL_426878,Victorian Infectious Diseases Reference Laboratory (VIDRL),"Microbiological Diagnostic Unit Public Health Laboratory and Victorian Infectious Diseases Reference Laboratory, Doherty Institute",Caly L. et al
EPI_ISL_426991,Victorian Infectious Diseases Reference Laboratory (VIDRL),"Microbiological Diagnostic Unit Public Health Laboratory and Victorian Infectious Diseases Reference Laboratory, Doherty Institute",Caly L. et al
EPI_ISL_426992,Victorian Infectious Diseases Reference Laboratory (VIDRL),"Microbiological Diagnostic Unit Public Health Laboratory and Victorian Infectious Diseases Reference Laboratory, Doherty Institute",Caly L. et al
EPI_ISL_426993,Victorian Infectious Diseases Reference Laboratory (VIDRL),"Microbiological Diagnostic Unit Public Health Laboratory and Victorian Infectious Diseases Reference Laboratory, Doherty Institute",Caly L. et al
EPI_ISL_426994,Victorian Infectious Diseases Reference Laboratory (VIDRL),"Microbiological Diagnostic Unit Public Health Laboratory and Victorian Infectious Diseases Reference Laboratory, Doherty Institute",Caly L. et al
EPI_ISL_426995,Victorian Infectious Diseases Reference Laboratory (VIDRL),"Microbiological Diagnostic Unit Public Health Laboratory and Victorian Infectious Diseases Reference Laboratory, Doherty Institute",Caly L. et al
EPI_ISL_426996,Victorian Infectious Diseases Reference Laboratory (VIDRL),"Microbiological Diagnostic Unit Public Health Laboratory and Victorian Infectious Diseases Reference Laboratory, Doherty Institute",Caly L. et al
EPI_ISL_426997,Victorian Infectious Diseases Reference Laboratory (VIDRL),"Microbiological Diagnostic Unit Public Health Laboratory and Victorian Infectious Diseases Reference Laboratory, Doherty Institute",Caly L. et al
EPI_ISL_426998,Victorian Infectious Diseases Reference Laboratory (VIDRL),"Microbiological Diagnostic Unit Public Health Laboratory and Victorian Infectious Diseases Reference Laboratory, Doherty Institute",Caly L. et al
EPI_ISL_426999,Victorian Infectious Diseases Reference Laboratory (VIDRL),"Microbiological Diagnostic Unit Public Health Laboratory and Victorian Infectious Diseases Reference Laboratory, Doherty Institute",Caly L. et al
EPI_ISL_427000,Victorian Infectious Diseases Reference Laboratory (VIDRL),"Microbiological Diagnostic Unit Public Health Laboratory and Victorian Infectious Diseases Reference Laboratory, Doherty Institute",Caly L. et al
EPI_ISL_427001,Victorian Infectious Diseases Reference Laboratory (VIDRL),"Microbiological Diagnostic Unit Public Health Laboratory and Victorian Infectious Diseases Reference Laboratory, Doherty Institute",Caly L. et al
EPI_ISL_427002,Victorian Infectious Diseases Reference Laboratory (VIDRL),"Microbiological Diagnostic Unit Public Health Laboratory and Victorian Infectious Diseases Reference Laboratory, Doherty Institute",Caly L. et al
EPI_ISL_427003,Victorian Infectious Diseases Reference Laboratory (VIDRL),"Microbiological Diagnostic Unit Public Health Laboratory and Victorian Infectious Diseases Reference Laboratory, Doherty Institute",Caly L. et al
EPI_ISL_427006,Victorian Infectious Diseases Reference Laboratory (VIDRL),"Microbiological Diagnostic Unit Public Health Laboratory and Victorian Infectious Diseases Reference Laboratory, Doherty Institute",Caly L. et al
EPI_ISL_427007,Victorian Infectious Diseases Reference Laboratory (VIDRL),"Microbiological Diagnostic Unit Public Health Laboratory and Victorian Infectious Diseases Reference Laboratory, Doherty Institute",Caly L. et al
EPI_ISL_427008,Victorian Infectious Diseases Reference Laboratory (VIDRL),"Microbiological Diagnostic Unit Public Health Laboratory and Victorian Infectious Diseases Reference Laboratory, Doherty Institute",Caly L. et al
EPI_ISL_419785,Victorian Infectious Diseases Reference Laboratory (VIDRL),"Victorian Infectious Diseases Reference Laboratory and Microbiological Diagnostic Unit Public Health Laboratory, Doherty Institute",Caly L. et al
EPI_ISL_427009,Victorian Infectious Diseases Reference Laboratory (VIDRL),"Microbiological Diagnostic Unit Public Health Laboratory and Victorian Infectious Diseases Reference Laboratory, Doherty Institute",Caly L. et al
EPI_ISL_427010,Victorian Infectious Diseases Reference Laboratory (VIDRL),"Microbiological Diagnostic Unit Public Health Laboratory and Victorian Infectious Diseases Reference Laboratory, Doherty Institute",Caly L. et al
EPI_ISL_427011,Victorian Infectious Diseases Reference Laboratory (VIDRL),"Microbiological Diagnostic Unit Public Health Laboratory and Victorian Infectious Diseases Reference Laboratory, Doherty Institute",Caly L. et al
EPI_ISL_427012,Victorian Infectious Diseases Reference Laboratory (VIDRL),"Microbiological Diagnostic Unit Public Health Laboratory and Victorian Infectious Diseases Reference Laboratory, Doherty Institute",Caly L. et al
EPI_ISL_427013,Victorian Infectious Diseases Reference Laboratory (VIDRL),"Microbiological Diagnostic Unit Public Health Laboratory and Victorian Infectious Diseases Reference Laboratory, Doherty Institute",Caly L. et al
EPI_ISL_427014,Victorian Infectious Diseases Reference Laboratory (VIDRL),"Microbiological Diagnostic Unit Public Health Laboratory and Victorian Infectious Diseases Reference Laboratory, Doherty Institute",Caly L. et al
EPI_ISL_427015,Victorian Infectious Diseases Reference Laboratory (VIDRL),"Microbiological Diagnostic Unit Public Health Laboratory and Victorian Infectious Diseases Reference Laboratory, Doherty Institute",Caly L. et al
EPI_ISL_427016,Victorian Infectious Diseases Reference Laboratory (VIDRL),"Microbiological Diagnostic Unit Public Health Laboratory and Victorian Infectious Diseases Reference Laboratory, Doherty Institute",Caly L. et al
EPI_ISL_427017,Victorian Infectious Diseases Reference Laboratory (VIDRL),"Microbiological Diagnostic Unit Public Health Laboratory and Victorian Infectious Diseases Reference Laboratory, Doherty Institute",Caly L. et al
EPI_ISL_427018,Victorian Infectious Diseases Reference Laboratory (VIDRL),"Microbiological Diagnostic Unit Public Health Laboratory and Victorian Infectious Diseases Reference Laboratory, Doherty Institute",Caly L. et al
EPI_ISL_427019,Victorian Infectious Diseases Reference Laboratory (VIDRL),"Microbiological Diagnostic Unit Public Health Laboratory and Victorian Infectious Diseases Reference Laboratory, Doherty Institute",Caly L. et al
EPI_ISL_427020,Victorian Infectious Diseases Reference Laboratory (VIDRL),"Microbiological Diagnostic Unit Public Health Laboratory and Victorian Infectious Diseases Reference Laboratory, Doherty Institute",Caly L. et al
EPI_ISL_427022,Victorian Infectious Diseases Reference Laboratory (VIDRL),"Microbiological Diagnostic Unit Public Health Laboratory and Victorian Infectious Diseases Reference Laboratory, Doherty Institute",Caly L. et al
EPI_ISL_427023,Victorian Infectious Diseases Reference Laboratory (VIDRL),"Microbiological Diagnostic Unit Public Health Laboratory and Victorian Infectious Diseases Reference Laboratory, Doherty Institute",Caly L. et al
EPI_ISL_427024,Victorian Infectious Diseases Reference Laboratory (VIDRL),"Microbiological Diagnostic Unit Public Health Laboratory and Victorian Infectious Diseases Reference Laboratory, Doherty Institute",Caly L. et al
EPI_ISL_427025,Victorian Infectious Diseases Reference Laboratory (VIDRL),"Microbiological Diagnostic Unit Public Health Laboratory and Victorian Infectious Diseases Reference Laboratory, Doherty Institute",Caly L. et al
EPI_ISL_427026,Victorian Infectious Diseases Reference Laboratory (VIDRL),"Microbiological Diagnostic Unit Public Health Laboratory and Victorian Infectious Diseases Reference Laboratory, Doherty Institute",Caly L. et al
EPI_ISL_419787,Victorian Infectious Diseases Reference Laboratory (VIDRL),"Victorian Infectious Diseases Reference Laboratory and Microbiological Diagnostic Unit Public Health Laboratory, Doherty Institute",Caly L. et al
EPI_ISL_427028,Victorian Infectious Diseases Reference Laboratory (VIDRL),"Microbiological Diagnostic Unit Public Health Laboratory and Victorian Infectious Diseases Reference Laboratory, Doherty Institute",Caly L. et al
EPI_ISL_427029,Victorian Infectious Diseases Reference Laboratory (VIDRL),"Microbiological Diagnostic Unit Public Health Laboratory and Victorian Infectious Diseases Reference Laboratory, Doherty Institute",Caly L. et al
EPI_ISL_427030,Victorian Infectious Diseases Reference Laboratory (VIDRL),"Microbiological Diagnostic Unit Public Health Laboratory and Victorian Infectious Diseases Reference Laboratory, Doherty Institute",Caly L. et al
EPI_ISL_427031,Victorian Infectious Diseases Reference Laboratory (VIDRL),"Microbiological Diagnostic Unit Public Health Laboratory and Victorian Infectious Diseases Reference Laboratory, Doherty Institute",Caly L. et al
EPI_ISL_427032,Victorian Infectious Diseases Reference Laboratory (VIDRL),"Microbiological Diagnostic Unit Public Health Laboratory and Victorian Infectious Diseases Reference Laboratory, Doherty Institute",Caly L. et al
EPI_ISL_427034,Victorian Infectious Diseases Reference Laboratory (VIDRL),"Microbiological Diagnostic Unit Public Health Laboratory and Victorian Infectious Diseases Reference Laboratory, Doherty Institute",Caly L. et al
EPI_ISL_427035,Victorian Infectious Diseases Reference Laboratory (VIDRL),"Microbiological Diagnostic Unit Public Health Laboratory and Victorian Infectious Diseases Reference Laboratory, Doherty Institute",Caly L. et al
EPI_ISL_419788,Victorian Infectious Diseases Reference Laboratory (VIDRL),"Victorian Infectious Diseases Reference Laboratory and Microbiological Diagnostic Unit Public Health Laboratory, Doherty Institute",Caly L. et al
EPI_ISL_427036,Victorian Infectious Diseases Reference Laboratory (VIDRL),"Microbiological Diagnostic Unit Public Health Laboratory and Victorian Infectious Diseases Reference Laboratory, Doherty Institute",Caly L. et al
EPI_ISL_427038,Victorian Infectious Diseases Reference Laboratory (VIDRL),"Microbiological Diagnostic Unit Public Health Laboratory and Victorian Infectious Diseases Reference Laboratory, Doherty Institute",Caly L. et al
EPI_ISL_427039,Victorian Infectious Diseases Reference Laboratory (VIDRL),"Microbiological Diagnostic Unit Public Health Laboratory and Victorian Infectious Diseases Reference Laboratory, Doherty Institute",Caly L. et al
EPI_ISL_427040,Victorian Infectious Diseases Reference Laboratory (VIDRL),"Microbiological Diagnostic Unit Public Health Laboratory and Victorian Infectious Diseases Reference Laboratory, Doherty Institute",Caly L. et al
EPI_ISL_427041,Victorian Infectious Diseases Reference Laboratory (VIDRL),"Microbiological Diagnostic Unit Public Health Laboratory and Victorian Infectious Diseases Reference Laboratory, Doherty Institute",Caly L. et al
EPI_ISL_427042,Victorian Infectious Diseases Reference Laboratory (VIDRL),"Microbiological Diagnostic Unit Public Health Laboratory and Victorian Infectious Diseases Reference Laboratory, Doherty Institute",Caly L. et al
EPI_ISL_427044,Victorian Infectious Diseases Reference Laboratory (VIDRL),"Microbiological Diagnostic Unit Public Health Laboratory and Victorian Infectious Diseases Reference Laboratory, Doherty Institute",Caly L. et al
EPI_ISL_427045,Victorian Infectious Diseases Reference Laboratory (VIDRL),"Microbiological Diagnostic Unit Public Health Laboratory and Victorian Infectious Diseases Reference Laboratory, Doherty Institute",Caly L. et al
EPI_ISL_427046,Victorian Infectious Diseases Reference Laboratory (VIDRL),"Microbiological Diagnostic Unit Public Health Laboratory and Victorian Infectious Diseases Reference Laboratory, Doherty Institute",Caly L. et al
EPI_ISL_419789,Victorian Infectious Diseases Reference Laboratory (VIDRL),"Victorian Infectious Diseases Reference Laboratory and Microbiological Diagnostic Unit Public Health Laboratory, Doherty Institute",Caly L. et al
EPI_ISL_450214,unknown,Microbiological Diagnostic Unit Public Health Laboratory (MDU-PHL) and Victorian Infectious Disease Reference Laboratory (VIDRL),Seemann et al
EPI_ISL_427047,Victorian Infectious Diseases Reference Laboratory (VIDRL),"Microbiological Diagnostic Unit Public Health Laboratory and Victorian Infectious Diseases Reference Laboratory, Doherty Institute",Caly L. et al
EPI_ISL_427048,Victorian Infectious Diseases Reference Laboratory (VIDRL),"Microbiological Diagnostic Unit Public Health Laboratory and Victorian Infectious Diseases Reference Laboratory, Doherty Institute",Caly L. et al
EPI_ISL_427049,Victorian Infectious Diseases Reference Laboratory (VIDRL),"Microbiological Diagnostic Unit Public Health Laboratory and Victorian Infectious Diseases Reference Laboratory, Doherty Institute",Caly L. et al
EPI_ISL_427050,Victorian Infectious Diseases Reference Laboratory (VIDRL),"Microbiological Diagnostic Unit Public Health Laboratory and Victorian Infectious Diseases Reference Laboratory, Doherty Institute",Caly L. et al
EPI_ISL_427051,Victorian Infectious Diseases Reference Laboratory (VIDRL),"Microbiological Diagnostic Unit Public Health Laboratory and Victorian Infectious Diseases Reference Laboratory, Doherty Institute",Caly L. et al
EPI_ISL_427052,Victorian Infectious Diseases Reference Laboratory (VIDRL),"Microbiological Diagnostic Unit Public Health Laboratory and Victorian Infectious Diseases Reference Laboratory, Doherty Institute",Caly L. et al
EPI_ISL_427053,Victorian Infectious Diseases Reference Laboratory (VIDRL),"Microbiological Diagnostic Unit Public Health Laboratory and Victorian Infectious Diseases Reference Laboratory, Doherty Institute",Caly L. et al
EPI_ISL_427054,Microbiological Diagnostic Unit Public Health Laboratory,Microbiological Diagnostic Unit Public Health Laboratory,Seemann T. et al
EPI_ISL_419790,Victorian Infectious Diseases Reference Laboratory (VIDRL),"Victorian Infectious Diseases Reference Laboratory and Microbiological Diagnostic Unit Public Health Laboratory, Doherty Institute",Caly L. et al
EPI_ISL_427055,Microbiological Diagnostic Unit Public Health Laboratory,Microbiological Diagnostic Unit Public Health Laboratory,Seemann T. et al
EPI_ISL_427056,Microbiological Diagnostic Unit Public Health Laboratory,Microbiological Diagnostic Unit Public Health Laboratory,Seemann T. et al
EPI_ISL_427057,Microbiological Diagnostic Unit Public Health Laboratory,Microbiological Diagnostic Unit Public Health Laboratory,Seemann T. et al
EPI_ISL_427058,Microbiological Diagnostic Unit Public Health Laboratory,Microbiological Diagnostic Unit Public Health Laboratory,Seemann T. et al
EPI_ISL_427059,Microbiological Diagnostic Unit Public Health Laboratory,Microbiological Diagnostic Unit Public Health Laboratory,Seemann T. et al
EPI_ISL_427060,Microbiological Diagnostic Unit Public Health Laboratory,Microbiological Diagnostic Unit Public Health Laboratory,Seemann T. et al
EPI_ISL_427061,Microbiological Diagnostic Unit Public Health Laboratory,Microbiological Diagnostic Unit Public Health Laboratory,Seemann T. et al
EPI_ISL_427062,Microbiological Diagnostic Unit Public Health Laboratory,Microbiological Diagnostic Unit Public Health Laboratory,Seemann T. et al
EPI_ISL_427063,Microbiological Diagnostic Unit Public Health Laboratory,Microbiological Diagnostic Unit Public Health Laboratory,Seemann T. et al
EPI_ISL_427064,Microbiological Diagnostic Unit Public Health Laboratory,Microbiological Diagnostic Unit Public Health Laboratory,Seemann T. et al
EPI_ISL_419791,Victorian Infectious Diseases Reference Laboratory (VIDRL),"Victorian Infectious Diseases Reference Laboratory and Microbiological Diagnostic Unit Public Health Laboratory, Doherty Institute",Caly L. et al
EPI_ISL_427065,Microbiological Diagnostic Unit Public Health Laboratory,Microbiological Diagnostic Unit Public Health Laboratory,Seemann T. et al
EPI_ISL_427066,Microbiological Diagnostic Unit Public Health Laboratory,Microbiological Diagnostic Unit Public Health Laboratory,Seemann T. et al
EPI_ISL_427067,Microbiological Diagnostic Unit Public Health Laboratory,Microbiological Diagnostic Unit Public Health Laboratory,Seemann T. et al
EPI_ISL_427068,Microbiological Diagnostic Unit Public Health Laboratory,Microbiological Diagnostic Unit Public Health Laboratory,Seemann T. et al
EPI_ISL_427069,Microbiological Diagnostic Unit Public Health Laboratory,Microbiological Diagnostic Unit Public Health Laboratory,Seemann T. et al
EPI_ISL_427070,Microbiological Diagnostic Unit Public Health Laboratory,Microbiological Diagnostic Unit Public Health Laboratory,Seemann T. et al
EPI_ISL_427071,Microbiological Diagnostic Unit Public Health Laboratory,Microbiological Diagnostic Unit Public Health Laboratory,Seemann T. et al
EPI_ISL_427072,Microbiological Diagnostic Unit Public Health Laboratory,Microbiological Diagnostic Unit Public Health Laboratory,Seemann T. et al
EPI_ISL_427073,Microbiological Diagnostic Unit Public Health Laboratory,Microbiological Diagnostic Unit Public Health Laboratory,Seemann T. et al
EPI_ISL_419792,Victorian Infectious Diseases Reference Laboratory (VIDRL),"Victorian Infectious Diseases Reference Laboratory and Microbiological Diagnostic Unit Public Health Laboratory, Doherty Institute",Caly L. et al
EPI_ISL_427074,Microbiological Diagnostic Unit Public Health Laboratory,Microbiological Diagnostic Unit Public Health Laboratory,Seemann T. et al
EPI_ISL_427075,Microbiological Diagnostic Unit Public Health Laboratory,Microbiological Diagnostic Unit Public Health Laboratory,Seemann T. et al
EPI_ISL_427076,Microbiological Diagnostic Unit Public Health Laboratory,Microbiological Diagnostic Unit Public Health Laboratory,Seemann T. et al
EPI_ISL_427077,Microbiological Diagnostic Unit Public Health Laboratory,Microbiological Diagnostic Unit Public Health Laboratory,Seemann T. et al
EPI_ISL_427078,Microbiological Diagnostic Unit Public Health Laboratory,Microbiological Diagnostic Unit Public Health Laboratory,Seemann T. et al
EPI_ISL_427079,Victorian Infectious Diseases Reference Laboratory (VIDRL),"Microbiological Diagnostic Unit Public Health Laboratory and Victorian Infectious Diseases Reference Laboratory, Doherty Institute",Caly L. et al
EPI_ISL_427080,Victorian Infectious Diseases Reference Laboratory (VIDRL),"Microbiological Diagnostic Unit Public Health Laboratory and Victorian Infectious Diseases Reference Laboratory, Doherty Institute",Caly L. et al
EPI_ISL_427081,Victorian Infectious Diseases Reference Laboratory (VIDRL),"Microbiological Diagnostic Unit Public Health Laboratory and Victorian Infectious Diseases Reference Laboratory, Doherty Institute",Caly L. et al
EPI_ISL_427082,Victorian Infectious Diseases Reference Laboratory (VIDRL),"Microbiological Diagnostic Unit Public Health Laboratory and Victorian Infectious Diseases Reference Laboratory, Doherty Institute",Caly L. et al
EPI_ISL_427083,Victorian Infectious Diseases Reference Laboratory (VIDRL),"Microbiological Diagnostic Unit Public Health Laboratory and Victorian Infectious Diseases Reference Laboratory, Doherty Institute",Caly L. et al
EPI_ISL_419793,Victorian Infectious Diseases Reference Laboratory (VIDRL),"Victorian Infectious Diseases Reference Laboratory and Microbiological Diagnostic Unit Public Health Laboratory, Doherty Institute",Caly L. et al
EPI_ISL_427084,Victorian Infectious Diseases Reference Laboratory (VIDRL),"Microbiological Diagnostic Unit Public Health Laboratory and Victorian Infectious Diseases Reference Laboratory, Doherty Institute",Caly L. et al
EPI_ISL_427085,Victorian Infectious Diseases Reference Laboratory (VIDRL),"Microbiological Diagnostic Unit Public Health Laboratory and Victorian Infectious Diseases Reference Laboratory, Doherty Institute",Caly L. et al
EPI_ISL_427086,Victorian Infectious Diseases Reference Laboratory (VIDRL),"Microbiological Diagnostic Unit Public Health Laboratory and Victorian Infectious Diseases Reference Laboratory, Doherty Institute",Caly L. et al
EPI_ISL_427087,Victorian Infectious Diseases Reference Laboratory (VIDRL),"Microbiological Diagnostic Unit Public Health Laboratory and Victorian Infectious Diseases Reference Laboratory, Doherty Institute",Caly L. et al
EPI_ISL_427088,Victorian Infectious Diseases Reference Laboratory (VIDRL),"Microbiological Diagnostic Unit Public Health Laboratory and Victorian Infectious Diseases Reference Laboratory, Doherty Institute",Caly L. et al
EPI_ISL_427089,Victorian Infectious Diseases Reference Laboratory (VIDRL),"Microbiological Diagnostic Unit Public Health Laboratory and Victorian Infectious Diseases Reference Laboratory, Doherty Institute",Caly L. et al
EPI_ISL_427090,Victorian Infectious Diseases Reference Laboratory (VIDRL),"Microbiological Diagnostic Unit Public Health Laboratory and Victorian Infectious Diseases Reference Laboratory, Doherty Institute",Caly L. et al
EPI_ISL_427091,Victorian Infectious Diseases Reference Laboratory (VIDRL),"Microbiological Diagnostic Unit Public Health Laboratory and Victorian Infectious Diseases Reference Laboratory, Doherty Institute",Caly L. et al
EPI_ISL_419794,Victorian Infectious Diseases Reference Laboratory (VIDRL),"Victorian Infectious Diseases Reference Laboratory and Microbiological Diagnostic Unit Public Health Laboratory, Doherty Institute",Caly L. et al
EPI_ISL_427092,Victorian Infectious Diseases Reference Laboratory (VIDRL),"Microbiological Diagnostic Unit Public Health Laboratory and Victorian Infectious Diseases Reference Laboratory, Doherty Institute",Caly L. et al
EPI_ISL_427093,Victorian Infectious Diseases Reference Laboratory (VIDRL),"Microbiological Diagnostic Unit Public Health Laboratory and Victorian Infectious Diseases Reference Laboratory, Doherty Institute",Caly L. et al
EPI_ISL_427094,Victorian Infectious Diseases Reference Laboratory (VIDRL),"Microbiological Diagnostic Unit Public Health Laboratory and Victorian Infectious Diseases Reference Laboratory, Doherty Institute",Caly L. et al
EPI_ISL_427095,Victorian Infectious Diseases Reference Laboratory (VIDRL),"Microbiological Diagnostic Unit Public Health Laboratory and Victorian Infectious Diseases Reference Laboratory, Doherty Institute",Caly L. et al
EPI_ISL_427096,Victorian Infectious Diseases Reference Laboratory (VIDRL),"Microbiological Diagnostic Unit Public Health Laboratory and Victorian Infectious Diseases Reference Laboratory, Doherty Institute",Caly L. et al
EPI_ISL_427097,Victorian Infectious Diseases Reference Laboratory (VIDRL),"Microbiological Diagnostic Unit Public Health Laboratory and Victorian Infectious Diseases Reference Laboratory, Doherty Institute",Caly L. et al
EPI_ISL_419799,Victorian Infectious Diseases Reference Laboratory (VIDRL),"Victorian Infectious Diseases Reference Laboratory and Microbiological Diagnostic Unit Public Health Laboratory, Doherty Institute",Caly L. et al
EPI_ISL_427099,Victorian Infectious Diseases Reference Laboratory (VIDRL),"Microbiological Diagnostic Unit Public Health Laboratory and Victorian Infectious Diseases Reference Laboratory, Doherty Institute",Caly L. et al
EPI_ISL_427100,Victorian Infectious Diseases Reference Laboratory (VIDRL),"Microbiological Diagnostic Unit Public Health Laboratory and Victorian Infectious Diseases Reference Laboratory, Doherty Institute",Caly L. et al
EPI_ISL_427101,Victorian Infectious Diseases Reference Laboratory (VIDRL),"Microbiological Diagnostic Unit Public Health Laboratory and Victorian Infectious Diseases Reference Laboratory, Doherty Institute",Caly L. et al
EPI_ISL_419803,Victorian Infectious Diseases Reference Laboratory (VIDRL),"Victorian Infectious Diseases Reference Laboratory and Microbiological Diagnostic Unit Public Health Laboratory, Doherty Institute",Caly L. et al
EPI_ISL_427102,Victorian Infectious Diseases Reference Laboratory (VIDRL),"Microbiological Diagnostic Unit Public Health Laboratory and Victorian Infectious Diseases Reference Laboratory, Doherty Institute",Caly L. et al
EPI_ISL_427103,Victorian Infectious Diseases Reference Laboratory (VIDRL),"Microbiological Diagnostic Unit Public Health Laboratory and Victorian Infectious Diseases Reference Laboratory, Doherty Institute",Caly L. et al
EPI_ISL_427104,Victorian Infectious Diseases Reference Laboratory (VIDRL),"Microbiological Diagnostic Unit Public Health Laboratory and Victorian Infectious Diseases Reference Laboratory, Doherty Institute",Caly L. et al
EPI_ISL_427105,Victorian Infectious Diseases Reference Laboratory (VIDRL),"Microbiological Diagnostic Unit Public Health Laboratory and Victorian Infectious Diseases Reference Laboratory, Doherty Institute",Caly L. et al
EPI_ISL_427106,Victorian Infectious Diseases Reference Laboratory (VIDRL),"Microbiological Diagnostic Unit Public Health Laboratory and Victorian Infectious Diseases Reference Laboratory, Doherty Institute",Caly L. et al
EPI_ISL_427107,Victorian Infectious Diseases Reference Laboratory (VIDRL),"Microbiological Diagnostic Unit Public Health Laboratory and Victorian Infectious Diseases Reference Laboratory, Doherty Institute",Caly L. et al
EPI_ISL_427108,Victorian Infectious Diseases Reference Laboratory (VIDRL),"Microbiological Diagnostic Unit Public Health Laboratory and Victorian Infectious Diseases Reference Laboratory, Doherty Institute",Caly L. et al
EPI_ISL_427109,Victorian Infectious Diseases Reference Laboratory (VIDRL),"Microbiological Diagnostic Unit Public Health Laboratory and Victorian Infectious Diseases Reference Laboratory, Doherty Institute",Caly L. et al
EPI_ISL_419795,Victorian Infectious Diseases Reference Laboratory (VIDRL),"Victorian Infectious Diseases Reference Laboratory and Microbiological Diagnostic Unit Public Health Laboratory, Doherty Institute",Caly L. et al
EPI_ISL_427110,Victorian Infectious Diseases Reference Laboratory (VIDRL),"Microbiological Diagnostic Unit Public Health Laboratory and Victorian Infectious Diseases Reference Laboratory, Doherty Institute",Caly L. et al
EPI_ISL_427111,Victorian Infectious Diseases Reference Laboratory (VIDRL),"Microbiological Diagnostic Unit Public Health Laboratory and Victorian Infectious Diseases Reference Laboratory, Doherty Institute",Caly L. et al
EPI_ISL_427112,Victorian Infectious Diseases Reference Laboratory (VIDRL),"Microbiological Diagnostic Unit Public Health Laboratory and Victorian Infectious Diseases Reference Laboratory, Doherty Institute",Caly L. et al
EPI_ISL_427113,Victorian Infectious Diseases Reference Laboratory (VIDRL),"Microbiological Diagnostic Unit Public Health Laboratory and Victorian Infectious Diseases Reference Laboratory, Doherty Institute",Caly L. et al
EPI_ISL_427114,Victorian Infectious Diseases Reference Laboratory (VIDRL),"Microbiological Diagnostic Unit Public Health Laboratory and Victorian Infectious Diseases Reference Laboratory, Doherty Institute",Caly L. et al
EPI_ISL_427115,Victorian Infectious Diseases Reference Laboratory (VIDRL),"Microbiological Diagnostic Unit Public Health Laboratory and Victorian Infectious Diseases Reference Laboratory, Doherty Institute",Caly L. et al
EPI_ISL_427116,Victorian Infectious Diseases Reference Laboratory (VIDRL),"Microbiological Diagnostic Unit Public Health Laboratory and Victorian Infectious Diseases Reference Laboratory, Doherty Institute",Caly L. et al
EPI_ISL_427117,Victorian Infectious Diseases Reference Laboratory (VIDRL),"Microbiological Diagnostic Unit Public Health Laboratory and Victorian Infectious Diseases Reference Laboratory, Doherty Institute",Caly L. et al
EPI_ISL_419796,Victorian Infectious Diseases Reference Laboratory (VIDRL),"Victorian Infectious Diseases Reference Laboratory and Microbiological Diagnostic Unit Public Health Laboratory, Doherty Institute",Caly L. et al
EPI_ISL_427118,Victorian Infectious Diseases Reference Laboratory (VIDRL),"Microbiological Diagnostic Unit Public Health Laboratory and Victorian Infectious Diseases Reference Laboratory, Doherty Institute",Caly L. et al
EPI_ISL_427119,Victorian Infectious Diseases Reference Laboratory (VIDRL),"Microbiological Diagnostic Unit Public Health Laboratory and Victorian Infectious Diseases Reference Laboratory, Doherty Institute",Caly L. et al
EPI_ISL_427120,Victorian Infectious Diseases Reference Laboratory (VIDRL),"Microbiological Diagnostic Unit Public Health Laboratory and Victorian Infectious Diseases Reference Laboratory, Doherty Institute",Caly L. et al
EPI_ISL_427121,Victorian Infectious Diseases Reference Laboratory (VIDRL),"Microbiological Diagnostic Unit Public Health Laboratory and Victorian Infectious Diseases Reference Laboratory, Doherty Institute",Caly L. et al
EPI_ISL_427122,Victorian Infectious Diseases Reference Laboratory (VIDRL),"Microbiological Diagnostic Unit Public Health Laboratory and Victorian Infectious Diseases Reference Laboratory, Doherty Institute",Caly L. et al
EPI_ISL_427123,Victorian Infectious Diseases Reference Laboratory (VIDRL),"Microbiological Diagnostic Unit Public Health Laboratory and Victorian Infectious Diseases Reference Laboratory, Doherty Institute",Caly L. et al
EPI_ISL_427124,Victorian Infectious Diseases Reference Laboratory (VIDRL),"Microbiological Diagnostic Unit Public Health Laboratory and Victorian Infectious Diseases Reference Laboratory, Doherty Institute",Caly L. et al
EPI_ISL_419797,Victorian Infectious Diseases Reference Laboratory (VIDRL),"Victorian Infectious Diseases Reference Laboratory and Microbiological Diagnostic Unit Public Health Laboratory, Doherty Institute",Caly L. et al
EPI_ISL_427125,Victorian Infectious Diseases Reference Laboratory (VIDRL),"Microbiological Diagnostic Unit Public Health Laboratory and Victorian Infectious Diseases Reference Laboratory, Doherty Institute",Caly L. et al
EPI_ISL_427126,Victorian Infectious Diseases Reference Laboratory (VIDRL),"Microbiological Diagnostic Unit Public Health Laboratory and Victorian Infectious Diseases Reference Laboratory, Doherty Institute",Caly L. et al
EPI_ISL_427127,Victorian Infectious Diseases Reference Laboratory (VIDRL),"Microbiological Diagnostic Unit Public Health Laboratory and Victorian Infectious Diseases Reference Laboratory, Doherty Institute",Caly L. et al
EPI_ISL_427128,Victorian Infectious Diseases Reference Laboratory (VIDRL),"Microbiological Diagnostic Unit Public Health Laboratory and Victorian Infectious Diseases Reference Laboratory, Doherty Institute",Caly L. et al
EPI_ISL_427129,Victorian Infectious Diseases Reference Laboratory (VIDRL),"Microbiological Diagnostic Unit Public Health Laboratory and Victorian Infectious Diseases Reference Laboratory, Doherty Institute",Caly L. et al
EPI_ISL_427130,Victorian Infectious Diseases Reference Laboratory (VIDRL),"Microbiological Diagnostic Unit Public Health Laboratory and Victorian Infectious Diseases Reference Laboratory, Doherty Institute",Caly L. et al
EPI_ISL_427131,Victorian Infectious Diseases Reference Laboratory (VIDRL),"Microbiological Diagnostic Unit Public Health Laboratory and Victorian Infectious Diseases Reference Laboratory, Doherty Institute",Caly L. et al
EPI_ISL_427133,Microbiological Diagnostic Unit Public Health Laboratory,Microbiological Diagnostic Unit Public Health Laboratory,Seemann T. et al
EPI_ISL_427134,Victorian Infectious Diseases Reference Laboratory (VIDRL),"Microbiological Diagnostic Unit Public Health Laboratory and Victorian Infectious Diseases Reference Laboratory, Doherty Institute",Caly L. et al
EPI_ISL_419798,Victorian Infectious Diseases Reference Laboratory (VIDRL),"Victorian Infectious Diseases Reference Laboratory and Microbiological Diagnostic Unit Public Health Laboratory, Doherty Institute",Caly L. et al
EPI_ISL_427135,Victorian Infectious Diseases Reference Laboratory (VIDRL),"Microbiological Diagnostic Unit Public Health Laboratory and Victorian Infectious Diseases Reference Laboratory, Doherty Institute",Caly L. et al
EPI_ISL_427136,Victorian Infectious Diseases Reference Laboratory (VIDRL),"Microbiological Diagnostic Unit Public Health Laboratory and Victorian Infectious Diseases Reference Laboratory, Doherty Institute",Caly L. et al
EPI_ISL_427137,Victorian Infectious Diseases Reference Laboratory (VIDRL),"Microbiological Diagnostic Unit Public Health Laboratory and Victorian Infectious Diseases Reference Laboratory, Doherty Institute",Caly L. et al
EPI_ISL_427138,Victorian Infectious Diseases Reference Laboratory (VIDRL),"Microbiological Diagnostic Unit Public Health Laboratory and Victorian Infectious Diseases Reference Laboratory, Doherty Institute",Caly L. et al
EPI_ISL_427139,Victorian Infectious Diseases Reference Laboratory (VIDRL),"Microbiological Diagnostic Unit Public Health Laboratory and Victorian Infectious Diseases Reference Laboratory, Doherty Institute",Caly L. et al
EPI_ISL_427140,Victorian Infectious Diseases Reference Laboratory (VIDRL),"Microbiological Diagnostic Unit Public Health Laboratory and Victorian Infectious Diseases Reference Laboratory, Doherty Institute",Caly L. et al
EPI_ISL_427141,Victorian Infectious Diseases Reference Laboratory (VIDRL),"Microbiological Diagnostic Unit Public Health Laboratory and Victorian Infectious Diseases Reference Laboratory, Doherty Institute",Caly L. et al
EPI_ISL_419800,Victorian Infectious Diseases Reference Laboratory (VIDRL),"Victorian Infectious Diseases Reference Laboratory and Microbiological Diagnostic Unit Public Health Laboratory, Doherty Institute",Caly L. et al
EPI_ISL_427142,Victorian Infectious Diseases Reference Laboratory (VIDRL),"Microbiological Diagnostic Unit Public Health Laboratory and Victorian Infectious Diseases Reference Laboratory, Doherty Institute",Caly L. et al
EPI_ISL_427144,Victorian Infectious Diseases Reference Laboratory (VIDRL),"Microbiological Diagnostic Unit Public Health Laboratory and Victorian Infectious Diseases Reference Laboratory, Doherty Institute",Caly L. et al
EPI_ISL_427145,Victorian Infectious Diseases Reference Laboratory (VIDRL),"Microbiological Diagnostic Unit Public Health Laboratory and Victorian Infectious Diseases Reference Laboratory, Doherty Institute",Caly L. et al
EPI_ISL_427146,Victorian Infectious Diseases Reference Laboratory (VIDRL),"Microbiological Diagnostic Unit Public Health Laboratory and Victorian Infectious Diseases Reference Laboratory, Doherty Institute",Caly L. et al
EPI_ISL_427147,Victorian Infectious Diseases Reference Laboratory (VIDRL),"Microbiological Diagnostic Unit Public Health Laboratory and Victorian Infectious Diseases Reference Laboratory, Doherty Institute",Caly L. et al
EPI_ISL_427148,Microbiological Diagnostic Unit Public Health Laboratory,Microbiological Diagnostic Unit Public Health Laboratory,Seemann T. et al
EPI_ISL_427149,Microbiological Diagnostic Unit Public Health Laboratory,Microbiological Diagnostic Unit Public Health Laboratory,Seemann T. et al
EPI_ISL_419801,Victorian Infectious Diseases Reference Laboratory (VIDRL),"Victorian Infectious Diseases Reference Laboratory and Microbiological Diagnostic Unit Public Health Laboratory, Doherty Institute",Caly L. et al
EPI_ISL_426879,Victorian Infectious Diseases Reference Laboratory (VIDRL),"Microbiological Diagnostic Unit Public Health Laboratory and Victorian Infectious Diseases Reference Laboratory, Doherty Institute",Caly L. et al
EPI_ISL_419804,Victorian Infectious Diseases Reference Laboratory (VIDRL),"Victorian Infectious Diseases Reference Laboratory and Microbiological Diagnostic Unit Public Health Laboratory, Doherty Institute",Caly L. et al
EPI_ISL_426881,Victorian Infectious Diseases Reference Laboratory (VIDRL),"Microbiological Diagnostic Unit Public Health Laboratory and Victorian Infectious Diseases Reference Laboratory, Doherty Institute",Caly L. et al
EPI_ISL_426882,Victorian Infectious Diseases Reference Laboratory (VIDRL),"Microbiological Diagnostic Unit Public Health Laboratory and Victorian Infectious Diseases Reference Laboratory, Doherty Institute",Caly L. et al
EPI_ISL_427151,Victorian Infectious Diseases Reference Laboratory (VIDRL),"Microbiological Diagnostic Unit Public Health Laboratory and Victorian Infectious Diseases Reference Laboratory, Doherty Institute",Caly L. et al
EPI_ISL_427152,Victorian Infectious Diseases Reference Laboratory (VIDRL),"Microbiological Diagnostic Unit Public Health Laboratory and Victorian Infectious Diseases Reference Laboratory, Doherty Institute",Caly L. et al
EPI_ISL_419809,Victorian Infectious Diseases Reference Laboratory (VIDRL),"Victorian Infectious Diseases Reference Laboratory and Microbiological Diagnostic Unit Public Health Laboratory, Doherty Institute",Caly L. et al
EPI_ISL_427153,Victorian Infectious Diseases Reference Laboratory (VIDRL),"Microbiological Diagnostic Unit Public Health Laboratory and Victorian Infectious Diseases Reference Laboratory, Doherty Institute",Caly L. et al
EPI_ISL_427155,Victorian Infectious Diseases Reference Laboratory (VIDRL),"Microbiological Diagnostic Unit Public Health Laboratory and Victorian Infectious Diseases Reference Laboratory, Doherty Institute",Caly L. et al
EPI_ISL_427156,Victorian Infectious Diseases Reference Laboratory (VIDRL),"Microbiological Diagnostic Unit Public Health Laboratory and Victorian Infectious Diseases Reference Laboratory, Doherty Institute",Caly L. et al
EPI_ISL_427157,Victorian Infectious Diseases Reference Laboratory (VIDRL),"Microbiological Diagnostic Unit Public Health Laboratory and Victorian Infectious Diseases Reference Laboratory, Doherty Institute",Caly L. et al
EPI_ISL_419815,Victorian Infectious Diseases Reference Laboratory (VIDRL),"Victorian Infectious Diseases Reference Laboratory and Microbiological Diagnostic Unit Public Health Laboratory, Doherty Institute",Caly L. et al
EPI_ISL_427158,Victorian Infectious Diseases Reference Laboratory (VIDRL),"Microbiological Diagnostic Unit Public Health Laboratory and Victorian Infectious Diseases Reference Laboratory, Doherty Institute",Caly L. et al
EPI_ISL_427159,Victorian Infectious Diseases Reference Laboratory (VIDRL),"Microbiological Diagnostic Unit Public Health Laboratory and Victorian Infectious Diseases Reference Laboratory, Doherty Institute",Caly L. et al
EPI_ISL_427160,Victorian Infectious Diseases Reference Laboratory (VIDRL),"Microbiological Diagnostic Unit Public Health Laboratory and Victorian Infectious Diseases Reference Laboratory, Doherty Institute",Caly L. et al
EPI_ISL_430471,Microbiological Diagnostic Unit Public Health Laboratory,Microbiological Diagnostic Unit Public Health Laboratory,Seemann T. et al
EPI_ISL_430470,Microbiological Diagnostic Unit Public Health Laboratory,Microbiological Diagnostic Unit Public Health Laboratory,Seemann T. et al
EPI_ISL_430472,Microbiological Diagnostic Unit Public Health Laboratory,Microbiological Diagnostic Unit Public Health Laboratory,Seemann T. et al
EPI_ISL_419805,Victorian Infectious Diseases Reference Laboratory (VIDRL),"Victorian Infectious Diseases Reference Laboratory and Microbiological Diagnostic Unit Public Health Laboratory, Doherty Institute",Caly L. et al
EPI_ISL_430639,Microbiological Diagnostic Unit Public Health Laboratory,Microbiological Diagnostic Unit Public Health Laboratory,Seemann T. et al
EPI_ISL_430642,Microbiological Diagnostic Unit Public Health Laboratory,Microbiological Diagnostic Unit Public Health Laboratory,Seemann T. et al
EPI_ISL_430640,Microbiological Diagnostic Unit Public Health Laboratory,Microbiological Diagnostic Unit Public Health Laboratory,Seemann T. et al
EPI_ISL_430647,Microbiological Diagnostic Unit Public Health Laboratory,Microbiological Diagnostic Unit Public Health Laboratory,Seemann T. et al
EPI_ISL_430641,Microbiological Diagnostic Unit Public Health Laboratory,Microbiological Diagnostic Unit Public Health Laboratory,Seemann T. et al
EPI_ISL_419806,Victorian Infectious Diseases Reference Laboratory (VIDRL),"Victorian Infectious Diseases Reference Laboratory and Microbiological Diagnostic Unit Public Health Laboratory, Doherty Institute",Caly L. et al
EPI_ISL_430646,Microbiological Diagnostic Unit Public Health Laboratory,Microbiological Diagnostic Unit Public Health Laboratory,Seemann T. et al
EPI_ISL_430645,Microbiological Diagnostic Unit Public Health Laboratory,Microbiological Diagnostic Unit Public Health Laboratory,Seemann T. et al
EPI_ISL_430643,Microbiological Diagnostic Unit Public Health Laboratory,Microbiological Diagnostic Unit Public Health Laboratory,Seemann T. et al
EPI_ISL_430529,Victorian Infectious Diseases Reference Laboratory (VIDRL),"Microbiological Diagnostic Unit Public Health Laboratory and Victorian Infectious Diseases Reference Laboratory, The Peter Doherty Institute for Infection and Immunity",Caly L. et al
EPI_ISL_430649,Microbiological Diagnostic Unit Public Health Laboratory,Microbiological Diagnostic Unit Public Health Laboratory,Seemann T. et al
EPI_ISL_430663,Microbiological Diagnostic Unit Public Health Laboratory,Microbiological Diagnostic Unit Public Health Laboratory,Seemann T. et al
EPI_ISL_419807,Victorian Infectious Diseases Reference Laboratory (VIDRL),"Victorian Infectious Diseases Reference Laboratory and Microbiological Diagnostic Unit Public Health Laboratory, Doherty Institute",Caly L. et al
EPI_ISL_430648,Microbiological Diagnostic Unit Public Health Laboratory,Microbiological Diagnostic Unit Public Health Laboratory,Seemann T. et al
EPI_ISL_430654,Microbiological Diagnostic Unit Public Health Laboratory,Microbiological Diagnostic Unit Public Health Laboratory,Seemann T. et al
EPI_ISL_430656,Microbiological Diagnostic Unit Public Health Laboratory,Microbiological Diagnostic Unit Public Health Laboratory,Seemann T. et al
EPI_ISL_430655,Microbiological Diagnostic Unit Public Health Laboratory,Microbiological Diagnostic Unit Public Health Laboratory,Seemann T. et al
EPI_ISL_430650,Microbiological Diagnostic Unit Public Health Laboratory,Microbiological Diagnostic Unit Public Health Laboratory,Seemann T. et al
EPI_ISL_430653,Microbiological Diagnostic Unit Public Health Laboratory,Microbiological Diagnostic Unit Public Health Laboratory,Seemann T. et al
EPI_ISL_430660,Microbiological Diagnostic Unit Public Health Laboratory,Microbiological Diagnostic Unit Public Health Laboratory,Seemann T. et al
EPI_ISL_430651,Microbiological Diagnostic Unit Public Health Laboratory,Microbiological Diagnostic Unit Public Health Laboratory,Seemann T. et al
EPI_ISL_419808,Victorian Infectious Diseases Reference Laboratory (VIDRL),"Victorian Infectious Diseases Reference Laboratory and Microbiological Diagnostic Unit Public Health Laboratory, Doherty Institute",Caly L. et al
EPI_ISL_430662,Microbiological Diagnostic Unit Public Health Laboratory,Microbiological Diagnostic Unit Public Health Laboratory,Seemann T. et al
EPI_ISL_430661,Microbiological Diagnostic Unit Public Health Laboratory,Microbiological Diagnostic Unit Public Health Laboratory,Seemann T. et al
EPI_ISL_430659,Microbiological Diagnostic Unit Public Health Laboratory,Microbiological Diagnostic Unit Public Health Laboratory,Seemann T. et al
EPI_ISL_430658,Microbiological Diagnostic Unit Public Health Laboratory,Microbiological Diagnostic Unit Public Health Laboratory,Seemann T. et al
EPI_ISL_430542,Victorian Infectious Diseases Reference Laboratory (VIDRL),"Microbiological Diagnostic Unit Public Health Laboratory and Victorian Infectious Diseases Reference Laboratory, The Peter Doherty Institute for Infection and Immunity",Caly L. et al
EPI_ISL_419810,Victorian Infectious Diseases Reference Laboratory (VIDRL),"Victorian Infectious Diseases Reference Laboratory and Microbiological Diagnostic Unit Public Health Laboratory, Doherty Institute",Caly L. et al
EPI_ISL_430543,Victorian Infectious Diseases Reference Laboratory (VIDRL),"Microbiological Diagnostic Unit Public Health Laboratory and Victorian Infectious Diseases Reference Laboratory, The Peter Doherty Institute for Infection and Immunity",Caly L. et al
EPI_ISL_430545,Victorian Infectious Diseases Reference Laboratory (VIDRL),"Microbiological Diagnostic Unit Public Health Laboratory and Victorian Infectious Diseases Reference Laboratory, The Peter Doherty Institute for Infection and Immunity",Caly L. et al
EPI_ISL_430552,Victorian Infectious Diseases Reference Laboratory (VIDRL),"Microbiological Diagnostic Unit Public Health Laboratory and Victorian Infectious Diseases Reference Laboratory, The Peter Doherty Institute for Infection and Immunity",Caly L. et al
EPI_ISL_430554,Victorian Infectious Diseases Reference Laboratory (VIDRL),"Microbiological Diagnostic Unit Public Health Laboratory and Victorian Infectious Diseases Reference Laboratory, The Peter Doherty Institute for Infection and Immunity",Caly L. et al
EPI_ISL_430557,Victorian Infectious Diseases Reference Laboratory (VIDRL),"Microbiological Diagnostic Unit Public Health Laboratory and Victorian Infectious Diseases Reference Laboratory, The Peter Doherty Institute for Infection and Immunity",Caly L. et al
EPI_ISL_430558,Victorian Infectious Diseases Reference Laboratory (VIDRL),"Microbiological Diagnostic Unit Public Health Laboratory and Victorian Infectious Diseases Reference Laboratory, The Peter Doherty Institute for Infection and Immunity",Caly L. et al
EPI_ISL_430544,Victorian Infectious Diseases Reference Laboratory (VIDRL),"Microbiological Diagnostic Unit Public Health Laboratory and Victorian Infectious Diseases Reference Laboratory, The Peter Doherty Institute for Infection and Immunity",Caly L. et al
EPI_ISL_430551,Victorian Infectious Diseases Reference Laboratory (VIDRL),"Microbiological Diagnostic Unit Public Health Laboratory and Victorian Infectious Diseases Reference Laboratory, The Peter Doherty Institute for Infection and Immunity",Caly L. et al
EPI_ISL_419811,Victorian Infectious Diseases Reference Laboratory (VIDRL),"Victorian Infectious Diseases Reference Laboratory and Microbiological Diagnostic Unit Public Health Laboratory, Doherty Institute",Caly L. et al
EPI_ISL_430556,Victorian Infectious Diseases Reference Laboratory (VIDRL),"Microbiological Diagnostic Unit Public Health Laboratory and Victorian Infectious Diseases Reference Laboratory, The Peter Doherty Institute for Infection and Immunity",Caly L. et al
EPI_ISL_430474,Victorian Infectious Diseases Reference Laboratory (VIDRL),"Microbiological Diagnostic Unit Public Health Laboratory and Victorian Infectious Diseases Reference Laboratory, The Peter Doherty Institute for Infection and Immunity",Caly L. et al
EPI_ISL_430475,Victorian Infectious Diseases Reference Laboratory (VIDRL),"Microbiological Diagnostic Unit Public Health Laboratory and Victorian Infectious Diseases Reference Laboratory, The Peter Doherty Institute for Infection and Immunity",Caly L. et al
EPI_ISL_430477,Victorian Infectious Diseases Reference Laboratory (VIDRL),"Microbiological Diagnostic Unit Public Health Laboratory and Victorian Infectious Diseases Reference Laboratory, The Peter Doherty Institute for Infection and Immunity",Caly L. et al
EPI_ISL_430478,Victorian Infectious Diseases Reference Laboratory (VIDRL),"Microbiological Diagnostic Unit Public Health Laboratory and Victorian Infectious Diseases Reference Laboratory, The Peter Doherty Institute for Infection and Immunity",Caly L. et al
EPI_ISL_430479,Victorian Infectious Diseases Reference Laboratory (VIDRL),"Microbiological Diagnostic Unit Public Health Laboratory and Victorian Infectious Diseases Reference Laboratory, The Peter Doherty Institute for Infection and Immunity",Caly L. et al
EPI_ISL_430480,Victorian Infectious Diseases Reference Laboratory (VIDRL),"Microbiological Diagnostic Unit Public Health Laboratory and Victorian Infectious Diseases Reference Laboratory, The Peter Doherty Institute for Infection and Immunity",Caly L. et al
EPI_ISL_430481,Victorian Infectious Diseases Reference Laboratory (VIDRL),"Microbiological Diagnostic Unit Public Health Laboratory and Victorian Infectious Diseases Reference Laboratory, The Peter Doherty Institute for Infection and Immunity",Caly L. et al
EPI_ISL_430482,Victorian Infectious Diseases Reference Laboratory (VIDRL),"Microbiological Diagnostic Unit Public Health Laboratory and Victorian Infectious Diseases Reference Laboratory, The Peter Doherty Institute for Infection and Immunity",Caly L. et al
EPI_ISL_430483,Victorian Infectious Diseases Reference Laboratory (VIDRL),"Microbiological Diagnostic Unit Public Health Laboratory and Victorian Infectious Diseases Reference Laboratory, The Peter Doherty Institute for Infection and Immunity",Caly L. et al
EPI_ISL_455595,SA Pathology,VPRL,Beard et al
EPI_ISL_455596,SA Pathology,VPRL,Beard et al
EPI_ISL_455597,SA Pathology,VPRL,Beard et al
EPI_ISL_455598,SA Pathology,VPRL,Beard et al
EPI_ISL_455599,SA Pathology,VPRL,Beard et al
EPI_ISL_455601,SA Pathology,VPRL,Beard et al
EPI_ISL_455602,SA Pathology,VPRL,Beard et al
EPI_ISL_455603,SA Pathology,VPRL,Beard et al
EPI_ISL_420531,"Department of Microbiology, PathWest QEII Medical Centre","Department of Microbiology, PathWest QEII Medical Centre",Chisha Sikazwe et al
EPI_ISL_420532,"Department of Microbiology, PathWest QEII Medical Centre","Department of Microbiology, PathWest QEII Medical Centre",Chisha Sikazwe et al
EPI_ISL_420533,"Department of Microbiology, PathWest QEII Medical Centre","Department of Microbiology, PathWest QEII Medical Centre",Chisha Sikazwe et al
EPI_ISL_420534,"Department of Microbiology, PathWest QEII Medical Centre","Department of Microbiology, PathWest QEII Medical Centre",Chisha Sikazwe et al
EPI_ISL_420537,"Department of Microbiology, PathWest QEII Medical Centre","Department of Microbiology, PathWest QEII Medical Centre",Chisha Sikazwe et al
EPI_ISL_420538,"Department of Microbiology, PathWest QEII Medical Centre","Department of Microbiology, PathWest QEII Medical Centre",Chisha Sikazwe et al
EPI_ISL_420539,"Department of Microbiology, PathWest QEII Medical Centre","Department of Microbiology, PathWest QEII Medical Centre",Chisha Sikazwe et al
EPI_ISL_420456,PathWest Laboratory Medicine WA,PathWest Laboratory Medicine WA,Chisha Sikazwe et al
EPI_ISL_470830,PathWest Laboratory Medicine WA,PathWest Laboratory Medicine WA,Chisha Sikazwe et al
EPI_ISL_470831,PathWest Laboratory Medicine WA,PathWest Laboratory Medicine WA,Chisha Sikazwe et al
EPI_ISL_470832,PathWest Laboratory Medicine WA,PathWest Laboratory Medicine WA,Chisha Sikazwe et al
EPI_ISL_470833,PathWest Laboratory Medicine WA,PathWest Laboratory Medicine WA,Chisha Sikazwe et al
EPI_ISL_470835,PathWest Laboratory Medicine WA,PathWest Laboratory Medicine WA,Chisha Sikazwe et al
EPI_ISL_470839,PathWest Laboratory Medicine WA,PathWest Laboratory Medicine WA,Chisha Sikazwe et al
EPI_ISL_470840,PathWest Laboratory Medicine WA,PathWest Laboratory Medicine WA,Chisha Sikazwe et al
EPI_ISL_470841,PathWest Laboratory Medicine WA,PathWest Laboratory Medicine WA,Chisha Sikazwe et al
EPI_ISL_470843,PathWest Laboratory Medicine WA,PathWest Laboratory Medicine WA,Chisha Sikazwe et al
EPI_ISL_470845,PathWest Laboratory Medicine WA,PathWest Laboratory Medicine WA,Chisha Sikazwe et al
EPI_ISL_470846,PathWest Laboratory Medicine WA,PathWest Laboratory Medicine WA,Chisha Sikazwe et al
EPI_ISL_470847,PathWest Laboratory Medicine WA,PathWest Laboratory Medicine WA,Chisha Sikazwe et al
EPI_ISL_470848,PathWest Laboratory Medicine WA,PathWest Laboratory Medicine WA,Chisha Sikazwe et al
EPI_ISL_470849,PathWest Laboratory Medicine WA,PathWest Laboratory Medicine WA,Chisha Sikazwe et al
EPI_ISL_470851,PathWest Laboratory Medicine WA,PathWest Laboratory Medicine WA,Chisha Sikazwe et al
EPI_ISL_470853,PathWest Laboratory Medicine WA,PathWest Laboratory Medicine WA,Chisha Sikazwe et al
EPI_ISL_470854,PathWest Laboratory Medicine WA,PathWest Laboratory Medicine WA,Chisha Sikazwe et al
EPI_ISL_470855,PathWest Laboratory Medicine WA,PathWest Laboratory Medicine WA,Chisha Sikazwe et al
EPI_ISL_470856,PathWest Laboratory Medicine WA,PathWest Laboratory Medicine WA,Chisha Sikazwe et al
EPI_ISL_470858,PathWest Laboratory Medicine WA,PathWest Laboratory Medicine WA,Chisha Sikazwe et al
EPI_ISL_470860,PathWest Laboratory Medicine WA,PathWest Laboratory Medicine WA,Chisha Sikazwe et al
EPI_ISL_470861,PathWest Laboratory Medicine WA,PathWest Laboratory Medicine WA,Chisha Sikazwe et al
EPI_ISL_470862,PathWest Laboratory Medicine WA,PathWest Laboratory Medicine WA,Chisha Sikazwe et al
EPI_ISL_470863,PathWest Laboratory Medicine WA,PathWest Laboratory Medicine WA,Chisha Sikazwe et al
EPI_ISL_470864,PathWest Laboratory Medicine WA,PathWest Laboratory Medicine WA,Chisha Sikazwe et al
EPI_ISL_470865,PathWest Laboratory Medicine WA,PathWest Laboratory Medicine WA,Chisha Sikazwe et al
EPI_ISL_470867,PathWest Laboratory Medicine WA,PathWest Laboratory Medicine WA,Chisha Sikazwe et al
EPI_ISL_470868,PathWest Laboratory Medicine WA,PathWest Laboratory Medicine WA,Chisha Sikazwe et al
EPI_ISL_470869,PathWest Laboratory Medicine WA,PathWest Laboratory Medicine WA,Chisha Sikazwe et al
EPI_ISL_470870,PathWest Laboratory Medicine WA,PathWest Laboratory Medicine WA,Chisha Sikazwe et al
EPI_ISL_470872,PathWest Laboratory Medicine WA,PathWest Laboratory Medicine WA,Chisha Sikazwe et al
EPI_ISL_470873,PathWest Laboratory Medicine WA,PathWest Laboratory Medicine WA,Chisha Sikazwe et al
EPI_ISL_470875,PathWest Laboratory Medicine WA,PathWest Laboratory Medicine WA,Chisha Sikazwe et al
EPI_ISL_419654,"Center for Virology, Medical University of Vienna","Bergthaler laboratory, CeMM Research Center for Molecular Medicine of the Austrian Academy of Sciences",Alexandra Popa et al
EPI_ISL_419655,"Center for Virology, Medical University of Vienna","Bergthaler laboratory, CeMM Research Center for Molecular Medicine of the Austrian Academy of Sciences",Alexandra Popa et al
EPI_ISL_419656,"Center for Virology, Medical University of Vienna","Bergthaler laboratory, CeMM Research Center for Molecular Medicine of the Austrian Academy of Sciences",Alexandra Popa et al
EPI_ISL_419657,"Center for Virology, Medical University of Vienna","Bergthaler laboratory, CeMM Research Center for Molecular Medicine of the Austrian Academy of Sciences",Alexandra Popa et al
EPI_ISL_419658,"Center for Virology, Medical University of Vienna","Bergthaler laboratory, CeMM Research Center for Molecular Medicine of the Austrian Academy of Sciences",Alexandra Popa et al
EPI_ISL_419659,"Center for Virology, Medical University of Vienna","Bergthaler laboratory, CeMM Research Center for Molecular Medicine of the Austrian Academy of Sciences",Alexandra Popa et al
EPI_ISL_419660,"Center for Virology, Medical University of Vienna","Bergthaler laboratory, CeMM Research Center for Molecular Medicine of the Austrian Academy of Sciences",Alexandra Popa et al
EPI_ISL_419661,"Center for Virology, Medical University of Vienna","Bergthaler laboratory, CeMM Research Center for Molecular Medicine of the Austrian Academy of Sciences",Alexandra Popa et al
EPI_ISL_419662,"Center for Virology, Medical University of Vienna","Bergthaler laboratory, CeMM Research Center for Molecular Medicine of the Austrian Academy of Sciences",Alexandra Popa et al
EPI_ISL_419663,"Center for Virology, Medical University of Vienna","Bergthaler laboratory, CeMM Research Center for Molecular Medicine of the Austrian Academy of Sciences",Alexandra Popa et al
EPI_ISL_419664,"Center for Virology, Medical University of Vienna","Bergthaler laboratory, CeMM Research Center for Molecular Medicine of the Austrian Academy of Sciences",Alexandra Popa et al
EPI_ISL_419665,"Center for Virology, Medical University of Vienna","Bergthaler laboratory, CeMM Research Center for Molecular Medicine of the Austrian Academy of Sciences",Alexandra Popa et al
EPI_ISL_419666,"Center for Virology, Medical University of Vienna","Bergthaler laboratory, CeMM Research Center for Molecular Medicine of the Austrian Academy of Sciences",Alexandra Popa et al
EPI_ISL_419667,"Center for Virology, Medical University of Vienna","Bergthaler laboratory, CeMM Research Center for Molecular Medicine of the Austrian Academy of Sciences",Alexandra Popa et al
EPI_ISL_419668,"Center for Virology, Medical University of Vienna","Bergthaler laboratory, CeMM Research Center for Molecular Medicine of the Austrian Academy of Sciences",Alexandra Popa et al
EPI_ISL_419669,"Center for Virology, Medical University of Vienna","Bergthaler laboratory, CeMM Research Center for Molecular Medicine of the Austrian Academy of Sciences",Alexandra Popa et al
EPI_ISL_419670,"Center for Virology, Medical University of Vienna","Bergthaler laboratory, CeMM Research Center for Molecular Medicine of the Austrian Academy of Sciences",Alexandra Popa et al
EPI_ISL_419671,"Center for Virology, Medical University of Vienna","Bergthaler laboratory, CeMM Research Center for Molecular Medicine of the Austrian Academy of Sciences",Alexandra Popa et al
EPI_ISL_419672,"Center for Virology, Medical University of Vienna","Bergthaler laboratory, CeMM Research Center for Molecular Medicine of the Austrian Academy of Sciences",Alexandra Popa et al
EPI_ISL_419673,"Center for Virology, Medical University of Vienna","Bergthaler laboratory, CeMM Research Center for Molecular Medicine of the Austrian Academy of Sciences",Alexandra Popa et al
EPI_ISL_419674,"Center for Virology, Medical University of Vienna","Bergthaler laboratory, CeMM Research Center for Molecular Medicine of the Austrian Academy of Sciences",Alexandra Popa et al
EPI_ISL_437913,"Institut für Virologie am Department für Hygiene, Mikrobiologie und Public Health","Bergthaler laboratory, CeMM Research Center for Molecular Medicine of the Austrian Academy of Sciences",Alexandra Popa et al
EPI_ISL_437914,"Institut für Virologie am Department für Hygiene, Mikrobiologie und Public Health","Bergthaler laboratory, CeMM Research Center for Molecular Medicine of the Austrian Academy of Sciences",Alexandra Popa et al
EPI_ISL_437915,"Institut für Virologie am Department für Hygiene, Mikrobiologie und Public Health","Bergthaler laboratory, CeMM Research Center for Molecular Medicine of the Austrian Academy of Sciences",Alexandra Popa et al
EPI_ISL_437916,"Institut für Virologie am Department für Hygiene, Mikrobiologie und Public Health","Bergthaler laboratory, CeMM Research Center for Molecular Medicine of the Austrian Academy of Sciences",Alexandra Popa et al
EPI_ISL_437917,"Institut für Virologie am Department für Hygiene, Mikrobiologie und Public Health","Bergthaler laboratory, CeMM Research Center for Molecular Medicine of the Austrian Academy of Sciences",Alexandra Popa et al
EPI_ISL_437918,"Institut für Virologie am Department für Hygiene, Mikrobiologie und Public Health","Bergthaler laboratory, CeMM Research Center for Molecular Medicine of the Austrian Academy of Sciences",Alexandra Popa et al
EPI_ISL_437919,"Institut für Virologie am Department für Hygiene, Mikrobiologie und Public Health","Bergthaler laboratory, CeMM Research Center for Molecular Medicine of the Austrian Academy of Sciences",Alexandra Popa et al
EPI_ISL_437920,"Institut für Virologie am Department für Hygiene, Mikrobiologie und Public Health","Bergthaler laboratory, CeMM Research Center for Molecular Medicine of the Austrian Academy of Sciences",Alexandra Popa et al
EPI_ISL_437921,"Institut für Virologie am Department für Hygiene, Mikrobiologie und Public Health","Bergthaler laboratory, CeMM Research Center for Molecular Medicine of the Austrian Academy of Sciences",Alexandra Popa et al
EPI_ISL_437922,"Institut für Virologie am Department für Hygiene, Mikrobiologie und Public Health","Bergthaler laboratory, CeMM Research Center for Molecular Medicine of the Austrian Academy of Sciences",Alexandra Popa et al
EPI_ISL_437923,"Institut für Virologie am Department für Hygiene, Mikrobiologie und Public Health","Bergthaler laboratory, CeMM Research Center for Molecular Medicine of the Austrian Academy of Sciences",Alexandra Popa et al
EPI_ISL_437924,"Institut für Virologie am Department für Hygiene, Mikrobiologie und Public Health","Bergthaler laboratory, CeMM Research Center for Molecular Medicine of the Austrian Academy of Sciences",Alexandra Popa et al
EPI_ISL_437925,"Institut für Virologie am Department für Hygiene, Mikrobiologie und Public Health","Bergthaler laboratory, CeMM Research Center for Molecular Medicine of the Austrian Academy of Sciences",Alexandra Popa et al
EPI_ISL_437926,"Institut für Virologie am Department für Hygiene, Mikrobiologie und Public Health","Bergthaler laboratory, CeMM Research Center for Molecular Medicine of the Austrian Academy of Sciences",Alexandra Popa et al
EPI_ISL_437927,"Institut für Virologie am Department für Hygiene, Mikrobiologie und Public Health","Bergthaler laboratory, CeMM Research Center for Molecular Medicine of the Austrian Academy of Sciences",Alexandra Popa et al
EPI_ISL_437928,"Institut für Virologie am Department für Hygiene, Mikrobiologie und Public Health","Bergthaler laboratory, CeMM Research Center for Molecular Medicine of the Austrian Academy of Sciences",Alexandra Popa et al
EPI_ISL_437929,"Institut für Virologie am Department für Hygiene, Mikrobiologie und Public Health","Bergthaler laboratory, CeMM Research Center for Molecular Medicine of the Austrian Academy of Sciences",Alexandra Popa et al
EPI_ISL_437930,"Institut für Virologie am Department für Hygiene, Mikrobiologie und Public Health","Bergthaler laboratory, CeMM Research Center for Molecular Medicine of the Austrian Academy of Sciences",Alexandra Popa et al
EPI_ISL_437931,"Institut für Virologie am Department für Hygiene, Mikrobiologie und Public Health","Bergthaler laboratory, CeMM Research Center for Molecular Medicine of the Austrian Academy of Sciences",Alexandra Popa et al
EPI_ISL_437932,"Institut für Virologie am Department für Hygiene, Mikrobiologie und Public Health","Bergthaler laboratory, CeMM Research Center for Molecular Medicine of the Austrian Academy of Sciences",Alexandra Popa et al
EPI_ISL_437933,Universitaetsklinik für Innere Medizin II Innsbruck,"Bergthaler laboratory, CeMM Research Center for Molecular Medicine of the Austrian Academy of Sciences",Alexandra Popa et al
EPI_ISL_437934,Universitaetsklinik für Innere Medizin II Innsbruck,"Bergthaler laboratory, CeMM Research Center for Molecular Medicine of the Austrian Academy of Sciences",Alexandra Popa et al
EPI_ISL_437935,Universitaetsklinik für Innere Medizin II Innsbruck,"Bergthaler laboratory, CeMM Research Center for Molecular Medicine of the Austrian Academy of Sciences",Alexandra Popa et al
EPI_ISL_437936,Universitaetsklinik für Innere Medizin II Innsbruck,"Bergthaler laboratory, CeMM Research Center for Molecular Medicine of the Austrian Academy of Sciences",Alexandra Popa et al
EPI_ISL_437937,Universitaetsklinik für Innere Medizin II Innsbruck,"Bergthaler laboratory, CeMM Research Center for Molecular Medicine of the Austrian Academy of Sciences",Alexandra Popa et al
EPI_ISL_437938,Universitaetsklinik für Innere Medizin II Innsbruck,"Bergthaler laboratory, CeMM Research Center for Molecular Medicine of the Austrian Academy of Sciences",Alexandra Popa et al
EPI_ISL_437939,Universitaetsklinik für Innere Medizin II Innsbruck,"Bergthaler laboratory, CeMM Research Center for Molecular Medicine of the Austrian Academy of Sciences",Alexandra Popa et al
EPI_ISL_437940,Universitaetsklinik für Innere Medizin II Innsbruck,"Bergthaler laboratory, CeMM Research Center for Molecular Medicine of the Austrian Academy of Sciences",Alexandra Popa et al
EPI_ISL_437941,Universitaetsklinik für Innere Medizin II Innsbruck,"Bergthaler laboratory, CeMM Research Center for Molecular Medicine of the Austrian Academy of Sciences",Alexandra Popa et al
EPI_ISL_437942,Universitaetsklinik für Innere Medizin II Innsbruck,"Bergthaler laboratory, CeMM Research Center for Molecular Medicine of the Austrian Academy of Sciences",Alexandra Popa et al
EPI_ISL_437943,Universitaetsklinik für Innere Medizin II Innsbruck,"Bergthaler laboratory, CeMM Research Center for Molecular Medicine of the Austrian Academy of Sciences",Alexandra Popa et al
EPI_ISL_437944,Universitaetsklinik für Innere Medizin II Innsbruck,"Bergthaler laboratory, CeMM Research Center for Molecular Medicine of the Austrian Academy of Sciences",Alexandra Popa et al
EPI_ISL_437945,Universitaetsklinik für Innere Medizin II Innsbruck,"Bergthaler laboratory, CeMM Research Center for Molecular Medicine of the Austrian Academy of Sciences",Alexandra Popa et al
EPI_ISL_437946,Universitaetsklinik für Innere Medizin II Innsbruck,"Bergthaler laboratory, CeMM Research Center for Molecular Medicine of the Austrian Academy of Sciences",Alexandra Popa et al
EPI_ISL_437947,Universitaetsklinik für Innere Medizin II Innsbruck,"Bergthaler laboratory, CeMM Research Center for Molecular Medicine of the Austrian Academy of Sciences",Alexandra Popa et al
EPI_ISL_437948,Universitaetsklinik für Innere Medizin II Innsbruck,"Bergthaler laboratory, CeMM Research Center for Molecular Medicine of the Austrian Academy of Sciences",Alexandra Popa et al
EPI_ISL_437949,Universitaetsklinik für Innere Medizin II Innsbruck,"Bergthaler laboratory, CeMM Research Center for Molecular Medicine of the Austrian Academy of Sciences",Alexandra Popa et al
EPI_ISL_437950,Universitaetsklinik für Innere Medizin II Innsbruck,"Bergthaler laboratory, CeMM Research Center for Molecular Medicine of the Austrian Academy of Sciences",Alexandra Popa et al
EPI_ISL_437951,Universitaetsklinik für Innere Medizin II Innsbruck,"Bergthaler laboratory, CeMM Research Center for Molecular Medicine of the Austrian Academy of Sciences",Alexandra Popa et al
EPI_ISL_437952,Universitaetsklinik für Innere Medizin II Innsbruck,"Bergthaler laboratory, CeMM Research Center for Molecular Medicine of the Austrian Academy of Sciences",Alexandra Popa et al
EPI_ISL_437953,Universitaetsklinik für Innere Medizin II Innsbruck,"Bergthaler laboratory, CeMM Research Center for Molecular Medicine of the Austrian Academy of Sciences",Alexandra Popa et al
EPI_ISL_437954,Universitaetsklinik für Innere Medizin II Innsbruck,"Bergthaler laboratory, CeMM Research Center for Molecular Medicine of the Austrian Academy of Sciences",Alexandra Popa et al
EPI_ISL_437955,Universitaetsklinik für Innere Medizin II Innsbruck,"Bergthaler laboratory, CeMM Research Center for Molecular Medicine of the Austrian Academy of Sciences",Alexandra Popa et al
EPI_ISL_437956,Universitaetsklinik für Innere Medizin II Innsbruck,"Bergthaler laboratory, CeMM Research Center for Molecular Medicine of the Austrian Academy of Sciences",Alexandra Popa et al
EPI_ISL_437957,Universitaetsklinik für Innere Medizin II Innsbruck,"Bergthaler laboratory, CeMM Research Center for Molecular Medicine of the Austrian Academy of Sciences",Alexandra Popa et al
EPI_ISL_437958,Universitaetsklinik für Innere Medizin II Innsbruck,"Bergthaler laboratory, CeMM Research Center for Molecular Medicine of the Austrian Academy of Sciences",Alexandra Popa et al
EPI_ISL_437959,Universitaetsklinik für Innere Medizin II Innsbruck,"Bergthaler laboratory, CeMM Research Center for Molecular Medicine of the Austrian Academy of Sciences",Alexandra Popa et al
EPI_ISL_437960,Universitaetsklinik für Innere Medizin II Innsbruck,"Bergthaler laboratory, CeMM Research Center for Molecular Medicine of the Austrian Academy of Sciences",Alexandra Popa et al
EPI_ISL_437961,Universitaetsklinik für Innere Medizin II Innsbruck,"Bergthaler laboratory, CeMM Research Center for Molecular Medicine of the Austrian Academy of Sciences",Alexandra Popa et al
EPI_ISL_437962,Universitaetsklinik für Innere Medizin II Innsbruck,"Bergthaler laboratory, CeMM Research Center for Molecular Medicine of the Austrian Academy of Sciences",Alexandra Popa et al
EPI_ISL_437963,Universitaetsklinik für Innere Medizin II Innsbruck,"Bergthaler laboratory, CeMM Research Center for Molecular Medicine of the Austrian Academy of Sciences",Alexandra Popa et al
EPI_ISL_437964,Universitaetsklinik für Innere Medizin II Innsbruck,"Bergthaler laboratory, CeMM Research Center for Molecular Medicine of the Austrian Academy of Sciences",Alexandra Popa et al
EPI_ISL_437965,Universitaetsklinik für Innere Medizin II Innsbruck,"Bergthaler laboratory, CeMM Research Center for Molecular Medicine of the Austrian Academy of Sciences",Alexandra Popa et al
EPI_ISL_437966,Universitaetsklinik für Innere Medizin II Innsbruck,"Bergthaler laboratory, CeMM Research Center for Molecular Medicine of the Austrian Academy of Sciences",Alexandra Popa et al
EPI_ISL_437967,Universitaetsklinik für Innere Medizin II Innsbruck,"Bergthaler laboratory, CeMM Research Center for Molecular Medicine of the Austrian Academy of Sciences",Alexandra Popa et al
EPI_ISL_437968,Universitaetsklinik für Innere Medizin II Innsbruck,"Bergthaler laboratory, CeMM Research Center for Molecular Medicine of the Austrian Academy of Sciences",Alexandra Popa et al
EPI_ISL_437969,Universitaetsklinik für Innere Medizin II Innsbruck,"Bergthaler laboratory, CeMM Research Center for Molecular Medicine of the Austrian Academy of Sciences",Alexandra Popa et al
EPI_ISL_437970,Universitaetsklinik für Innere Medizin II Innsbruck,"Bergthaler laboratory, CeMM Research Center for Molecular Medicine of the Austrian Academy of Sciences",Alexandra Popa et al
EPI_ISL_437971,Universitaetsklinik für Innere Medizin II Innsbruck,"Bergthaler laboratory, CeMM Research Center for Molecular Medicine of the Austrian Academy of Sciences",Alexandra Popa et al
EPI_ISL_437972,Universitaetsklinik für Innere Medizin II Innsbruck,"Bergthaler laboratory, CeMM Research Center for Molecular Medicine of the Austrian Academy of Sciences",Alexandra Popa et al
EPI_ISL_437973,Universitaetsklinik für Innere Medizin II Innsbruck,"Bergthaler laboratory, CeMM Research Center for Molecular Medicine of the Austrian Academy of Sciences",Alexandra Popa et al
EPI_ISL_437974,"Institut für Virologie am Department für Hygiene, Mikrobiologie und Public Health","Bergthaler laboratory, CeMM Research Center for Molecular Medicine of the Austrian Academy of Sciences",Alexandra Popa et al
EPI_ISL_437975,"Institut für Virologie am Department für Hygiene, Mikrobiologie und Public Health","Bergthaler laboratory, CeMM Research Center for Molecular Medicine of the Austrian Academy of Sciences",Alexandra Popa et al
EPI_ISL_437976,"Institut für Virologie am Department für Hygiene, Mikrobiologie und Public Health","Bergthaler laboratory, CeMM Research Center for Molecular Medicine of the Austrian Academy of Sciences",Alexandra Popa et al
EPI_ISL_437977,"Institut für Virologie am Department für Hygiene, Mikrobiologie und Public Health","Bergthaler laboratory, CeMM Research Center for Molecular Medicine of the Austrian Academy of Sciences",Alexandra Popa et al
EPI_ISL_437978,"Institut für Virologie am Department für Hygiene, Mikrobiologie und Public Health","Bergthaler laboratory, CeMM Research Center for Molecular Medicine of the Austrian Academy of Sciences",Alexandra Popa et al
EPI_ISL_437979,"Institut für Virologie am Department für Hygiene, Mikrobiologie und Public Health","Bergthaler laboratory, CeMM Research Center for Molecular Medicine of the Austrian Academy of Sciences",Alexandra Popa et al
EPI_ISL_437980,"Institut für Virologie am Department für Hygiene, Mikrobiologie und Public Health","Bergthaler laboratory, CeMM Research Center for Molecular Medicine of the Austrian Academy of Sciences",Alexandra Popa et al
EPI_ISL_437981,"Institut für Virologie am Department für Hygiene, Mikrobiologie und Public Health","Bergthaler laboratory, CeMM Research Center for Molecular Medicine of the Austrian Academy of Sciences",Alexandra Popa et al
EPI_ISL_437982,"Institut für Virologie am Department für Hygiene, Mikrobiologie und Public Health","Bergthaler laboratory, CeMM Research Center for Molecular Medicine of the Austrian Academy of Sciences",Alexandra Popa et al
EPI_ISL_437983,"Institut für Virologie am Department für Hygiene, Mikrobiologie und Public Health","Bergthaler laboratory, CeMM Research Center for Molecular Medicine of the Austrian Academy of Sciences",Alexandra Popa et al
EPI_ISL_437984,"Institut für Virologie am Department für Hygiene, Mikrobiologie und Public Health","Bergthaler laboratory, CeMM Research Center for Molecular Medicine of the Austrian Academy of Sciences",Alexandra Popa et al
EPI_ISL_437985,"Institut für Virologie am Department für Hygiene, Mikrobiologie und Public Health","Bergthaler laboratory, CeMM Research Center for Molecular Medicine of the Austrian Academy of Sciences",Alexandra Popa et al
EPI_ISL_437986,"Institut für Virologie am Department für Hygiene, Mikrobiologie und Public Health","Bergthaler laboratory, CeMM Research Center for Molecular Medicine of the Austrian Academy of Sciences",Alexandra Popa et al
EPI_ISL_437987,"Institut für Virologie am Department für Hygiene, Mikrobiologie und Public Health","Bergthaler laboratory, CeMM Research Center for Molecular Medicine of the Austrian Academy of Sciences",Alexandra Popa et al
EPI_ISL_437988,"Institut für Virologie am Department für Hygiene, Mikrobiologie und Public Health","Bergthaler laboratory, CeMM Research Center for Molecular Medicine of the Austrian Academy of Sciences",Alexandra Popa et al
EPI_ISL_437989,"Institut für Virologie am Department für Hygiene, Mikrobiologie und Public Health","Bergthaler laboratory, CeMM Research Center for Molecular Medicine of the Austrian Academy of Sciences",Alexandra Popa et al
EPI_ISL_437990,"Institut für Virologie am Department für Hygiene, Mikrobiologie und Public Health","Bergthaler laboratory, CeMM Research Center for Molecular Medicine of the Austrian Academy of Sciences",Alexandra Popa et al
EPI_ISL_437991,"Institut für Virologie am Department für Hygiene, Mikrobiologie und Public Health","Bergthaler laboratory, CeMM Research Center for Molecular Medicine of the Austrian Academy of Sciences",Alexandra Popa et al
EPI_ISL_437992,"Institut für Virologie am Department für Hygiene, Mikrobiologie und Public Health","Bergthaler laboratory, CeMM Research Center for Molecular Medicine of the Austrian Academy of Sciences",Alexandra Popa et al
EPI_ISL_437993,"Center for Virology, Medical University of Vienna","Bergthaler laboratory, CeMM Research Center for Molecular Medicine of the Austrian Academy of Sciences",Alexandra Popa et al
EPI_ISL_437994,"Center for Virology, Medical University of Vienna","Bergthaler laboratory, CeMM Research Center for Molecular Medicine of the Austrian Academy of Sciences",Alexandra Popa et al
EPI_ISL_437995,"Center for Virology, Medical University of Vienna","Bergthaler laboratory, CeMM Research Center for Molecular Medicine of the Austrian Academy of Sciences",Alexandra Popa et al
EPI_ISL_437996,"Center for Virology, Medical University of Vienna","Bergthaler laboratory, CeMM Research Center for Molecular Medicine of the Austrian Academy of Sciences",Alexandra Popa et al
EPI_ISL_437997,"Center for Virology, Medical University of Vienna","Bergthaler laboratory, CeMM Research Center for Molecular Medicine of the Austrian Academy of Sciences",Alexandra Popa et al
EPI_ISL_437998,"Center for Virology, Medical University of Vienna","Bergthaler laboratory, CeMM Research Center for Molecular Medicine of the Austrian Academy of Sciences",Alexandra Popa et al
EPI_ISL_437999,"Center for Virology, Medical University of Vienna","Bergthaler laboratory, CeMM Research Center for Molecular Medicine of the Austrian Academy of Sciences",Alexandra Popa et al
EPI_ISL_438000,"Center for Virology, Medical University of Vienna","Bergthaler laboratory, CeMM Research Center for Molecular Medicine of the Austrian Academy of Sciences",Alexandra Popa et al
EPI_ISL_438001,"Center for Virology, Medical University of Vienna","Bergthaler laboratory, CeMM Research Center for Molecular Medicine of the Austrian Academy of Sciences",Alexandra Popa et al
EPI_ISL_438002,"Center for Virology, Medical University of Vienna","Bergthaler laboratory, CeMM Research Center for Molecular Medicine of the Austrian Academy of Sciences",Alexandra Popa et al
EPI_ISL_438003,"Center for Virology, Medical University of Vienna","Bergthaler laboratory, CeMM Research Center for Molecular Medicine of the Austrian Academy of Sciences",Alexandra Popa et al
EPI_ISL_438004,"Center for Virology, Medical University of Vienna","Bergthaler laboratory, CeMM Research Center for Molecular Medicine of the Austrian Academy of Sciences",Alexandra Popa et al
EPI_ISL_438005,"Center for Virology, Medical University of Vienna","Bergthaler laboratory, CeMM Research Center for Molecular Medicine of the Austrian Academy of Sciences",Alexandra Popa et al
EPI_ISL_438006,"Center for Virology, Medical University of Vienna","Bergthaler laboratory, CeMM Research Center for Molecular Medicine of the Austrian Academy of Sciences",Alexandra Popa et al
EPI_ISL_438007,"Center for Virology, Medical University of Vienna","Bergthaler laboratory, CeMM Research Center for Molecular Medicine of the Austrian Academy of Sciences",Alexandra Popa et al
EPI_ISL_438008,"Center for Virology, Medical University of Vienna","Bergthaler laboratory, CeMM Research Center for Molecular Medicine of the Austrian Academy of Sciences",Alexandra Popa et al
EPI_ISL_438009,"Center for Virology, Medical University of Vienna","Bergthaler laboratory, CeMM Research Center for Molecular Medicine of the Austrian Academy of Sciences",Alexandra Popa et al
EPI_ISL_438010,"Center for Virology, Medical University of Vienna","Bergthaler laboratory, CeMM Research Center for Molecular Medicine of the Austrian Academy of Sciences",Alexandra Popa et al
EPI_ISL_438011,"Center for Virology, Medical University of Vienna","Bergthaler laboratory, CeMM Research Center for Molecular Medicine of the Austrian Academy of Sciences",Alexandra Popa et al
EPI_ISL_438012,"Center for Virology, Medical University of Vienna","Bergthaler laboratory, CeMM Research Center for Molecular Medicine of the Austrian Academy of Sciences",Alexandra Popa et al
EPI_ISL_438013,"Center for Virology, Medical University of Vienna","Bergthaler laboratory, CeMM Research Center for Molecular Medicine of the Austrian Academy of Sciences",Alexandra Popa et al
EPI_ISL_438014,"Center for Virology, Medical University of Vienna","Bergthaler laboratory, CeMM Research Center for Molecular Medicine of the Austrian Academy of Sciences",Alexandra Popa et al
EPI_ISL_438015,"Center for Virology, Medical University of Vienna","Bergthaler laboratory, CeMM Research Center for Molecular Medicine of the Austrian Academy of Sciences",Alexandra Popa et al
EPI_ISL_438016,"Center for Virology, Medical University of Vienna","Bergthaler laboratory, CeMM Research Center for Molecular Medicine of the Austrian Academy of Sciences",Alexandra Popa et al
EPI_ISL_438017,"Center for Virology, Medical University of Vienna","Bergthaler laboratory, CeMM Research Center for Molecular Medicine of the Austrian Academy of Sciences",Alexandra Popa et al
EPI_ISL_438018,"Center for Virology, Medical University of Vienna","Bergthaler laboratory, CeMM Research Center for Molecular Medicine of the Austrian Academy of Sciences",Alexandra Popa et al
EPI_ISL_438019,"Center for Virology, Medical University of Vienna","Bergthaler laboratory, CeMM Research Center for Molecular Medicine of the Austrian Academy of Sciences",Alexandra Popa et al
EPI_ISL_438020,"Center for Virology, Medical University of Vienna","Bergthaler laboratory, CeMM Research Center for Molecular Medicine of the Austrian Academy of Sciences",Alexandra Popa et al
EPI_ISL_438021,"Center for Virology, Medical University of Vienna","Bergthaler laboratory, CeMM Research Center for Molecular Medicine of the Austrian Academy of Sciences",Alexandra Popa et al
EPI_ISL_438022,"Center for Virology, Medical University of Vienna","Bergthaler laboratory, CeMM Research Center for Molecular Medicine of the Austrian Academy of Sciences",Alexandra Popa et al
EPI_ISL_438023,"Center for Virology, Medical University of Vienna","Bergthaler laboratory, CeMM Research Center for Molecular Medicine of the Austrian Academy of Sciences",Alexandra Popa et al
EPI_ISL_438024,"Center for Virology, Medical University of Vienna","Bergthaler laboratory, CeMM Research Center for Molecular Medicine of the Austrian Academy of Sciences",Alexandra Popa et al
EPI_ISL_438025,"Center for Virology, Medical University of Vienna","Bergthaler laboratory, CeMM Research Center for Molecular Medicine of the Austrian Academy of Sciences",Alexandra Popa et al
EPI_ISL_438026,"Center for Virology, Medical University of Vienna","Bergthaler laboratory, CeMM Research Center for Molecular Medicine of the Austrian Academy of Sciences",Alexandra Popa et al
EPI_ISL_438027,"Center for Virology, Medical University of Vienna","Bergthaler laboratory, CeMM Research Center for Molecular Medicine of the Austrian Academy of Sciences",Alexandra Popa et al
EPI_ISL_438028,"Center for Virology, Medical University of Vienna","Bergthaler laboratory, CeMM Research Center for Molecular Medicine of the Austrian Academy of Sciences",Alexandra Popa et al
EPI_ISL_438029,"Center for Virology, Medical University of Vienna","Bergthaler laboratory, CeMM Research Center for Molecular Medicine of the Austrian Academy of Sciences",Alexandra Popa et al
EPI_ISL_438030,"Center for Virology, Medical University of Vienna","Bergthaler laboratory, CeMM Research Center for Molecular Medicine of the Austrian Academy of Sciences",Alexandra Popa et al
EPI_ISL_438031,"Center for Virology, Medical University of Vienna","Bergthaler laboratory, CeMM Research Center for Molecular Medicine of the Austrian Academy of Sciences",Alexandra Popa et al
EPI_ISL_438032,"Center for Virology, Medical University of Vienna","Bergthaler laboratory, CeMM Research Center for Molecular Medicine of the Austrian Academy of Sciences",Alexandra Popa et al
EPI_ISL_438033,"Center for Virology, Medical University of Vienna","Bergthaler laboratory, CeMM Research Center for Molecular Medicine of the Austrian Academy of Sciences",Alexandra Popa et al
EPI_ISL_438034,"Center for Virology, Medical University of Vienna","Bergthaler laboratory, CeMM Research Center for Molecular Medicine of the Austrian Academy of Sciences",Alexandra Popa et al
EPI_ISL_438035,"Center for Virology, Medical University of Vienna","Bergthaler laboratory, CeMM Research Center for Molecular Medicine of the Austrian Academy of Sciences",Alexandra Popa et al
EPI_ISL_438036,"Center for Virology, Medical University of Vienna","Bergthaler laboratory, CeMM Research Center for Molecular Medicine of the Austrian Academy of Sciences",Alexandra Popa et al
EPI_ISL_438037,"Center for Virology, Medical University of Vienna","Bergthaler laboratory, CeMM Research Center for Molecular Medicine of the Austrian Academy of Sciences",Alexandra Popa et al
EPI_ISL_438038,"Center for Virology, Medical University of Vienna","Bergthaler laboratory, CeMM Research Center for Molecular Medicine of the Austrian Academy of Sciences",Alexandra Popa et al
EPI_ISL_438039,"Center for Virology, Medical University of Vienna","Bergthaler laboratory, CeMM Research Center for Molecular Medicine of the Austrian Academy of Sciences",Alexandra Popa et al
EPI_ISL_438040,"Center for Virology, Medical University of Vienna","Bergthaler laboratory, CeMM Research Center for Molecular Medicine of the Austrian Academy of Sciences",Alexandra Popa et al
EPI_ISL_438041,"Center for Virology, Medical University of Vienna","Bergthaler laboratory, CeMM Research Center for Molecular Medicine of the Austrian Academy of Sciences",Alexandra Popa et al
EPI_ISL_438042,"Center for Virology, Medical University of Vienna","Bergthaler laboratory, CeMM Research Center for Molecular Medicine of the Austrian Academy of Sciences",Alexandra Popa et al
EPI_ISL_438043,"Center for Virology, Medical University of Vienna","Bergthaler laboratory, CeMM Research Center for Molecular Medicine of the Austrian Academy of Sciences",Alexandra Popa et al
EPI_ISL_438044,"Center for Virology, Medical University of Vienna","Bergthaler laboratory, CeMM Research Center for Molecular Medicine of the Austrian Academy of Sciences",Alexandra Popa et al
EPI_ISL_438045,"Center for Virology, Medical University of Vienna","Bergthaler laboratory, CeMM Research Center for Molecular Medicine of the Austrian Academy of Sciences",Alexandra Popa et al
EPI_ISL_438046,"Center for Virology, Medical University of Vienna","Bergthaler laboratory, CeMM Research Center for Molecular Medicine of the Austrian Academy of Sciences",Alexandra Popa et al
EPI_ISL_438047,"Center for Virology, Medical University of Vienna","Bergthaler laboratory, CeMM Research Center for Molecular Medicine of the Austrian Academy of Sciences",Alexandra Popa et al
EPI_ISL_438048,"Center for Virology, Medical University of Vienna","Bergthaler laboratory, CeMM Research Center for Molecular Medicine of the Austrian Academy of Sciences",Alexandra Popa et al
EPI_ISL_438049,"Center for Virology, Medical University of Vienna","Bergthaler laboratory, CeMM Research Center for Molecular Medicine of the Austrian Academy of Sciences",Alexandra Popa et al
EPI_ISL_438050,"Center for Virology, Medical University of Vienna","Bergthaler laboratory, CeMM Research Center for Molecular Medicine of the Austrian Academy of Sciences",Alexandra Popa et al
EPI_ISL_438051,"Center for Virology, Medical University of Vienna","Bergthaler laboratory, CeMM Research Center for Molecular Medicine of the Austrian Academy of Sciences",Alexandra Popa et al
EPI_ISL_438052,"Center for Virology, Medical University of Vienna","Bergthaler laboratory, CeMM Research Center for Molecular Medicine of the Austrian Academy of Sciences",Alexandra Popa et al
EPI_ISL_438053,"Center for Virology, Medical University of Vienna","Bergthaler laboratory, CeMM Research Center for Molecular Medicine of the Austrian Academy of Sciences",Alexandra Popa et al
EPI_ISL_438054,"Center for Virology, Medical University of Vienna","Bergthaler laboratory, CeMM Research Center for Molecular Medicine of the Austrian Academy of Sciences",Alexandra Popa et al
EPI_ISL_438055,"Center for Virology, Medical University of Vienna","Bergthaler laboratory, CeMM Research Center for Molecular Medicine of the Austrian Academy of Sciences",Alexandra Popa et al
EPI_ISL_438056,"Center for Virology, Medical University of Vienna","Bergthaler laboratory, CeMM Research Center for Molecular Medicine of the Austrian Academy of Sciences",Alexandra Popa et al
EPI_ISL_438057,"Center for Virology, Medical University of Vienna","Bergthaler laboratory, CeMM Research Center for Molecular Medicine of the Austrian Academy of Sciences",Alexandra Popa et al
EPI_ISL_438058,"Center for Virology, Medical University of Vienna","Bergthaler laboratory, CeMM Research Center for Molecular Medicine of the Austrian Academy of Sciences",Alexandra Popa et al
EPI_ISL_438059,"Center for Virology, Medical University of Vienna","Bergthaler laboratory, CeMM Research Center for Molecular Medicine of the Austrian Academy of Sciences",Alexandra Popa et al
EPI_ISL_438060,"Center for Virology, Medical University of Vienna","Bergthaler laboratory, CeMM Research Center for Molecular Medicine of the Austrian Academy of Sciences",Alexandra Popa et al
EPI_ISL_438061,"Center for Virology, Medical University of Vienna","Bergthaler laboratory, CeMM Research Center for Molecular Medicine of the Austrian Academy of Sciences",Alexandra Popa et al
EPI_ISL_438062,"Center for Virology, Medical University of Vienna","Bergthaler laboratory, CeMM Research Center for Molecular Medicine of the Austrian Academy of Sciences",Alexandra Popa et al
EPI_ISL_438063,"Center for Virology, Medical University of Vienna","Bergthaler laboratory, CeMM Research Center for Molecular Medicine of the Austrian Academy of Sciences",Alexandra Popa et al
EPI_ISL_438064,"Center for Virology, Medical University of Vienna","Bergthaler laboratory, CeMM Research Center for Molecular Medicine of the Austrian Academy of Sciences",Alexandra Popa et al
EPI_ISL_438065,"Center for Virology, Medical University of Vienna","Bergthaler laboratory, CeMM Research Center for Molecular Medicine of the Austrian Academy of Sciences",Alexandra Popa et al
EPI_ISL_438066,"Center for Virology, Medical University of Vienna","Bergthaler laboratory, CeMM Research Center for Molecular Medicine of the Austrian Academy of Sciences",Alexandra Popa et al
EPI_ISL_438067,"Center for Virology, Medical University of Vienna","Bergthaler laboratory, CeMM Research Center for Molecular Medicine of the Austrian Academy of Sciences",Alexandra Popa et al
EPI_ISL_438068,"Center for Virology, Medical University of Vienna","Bergthaler laboratory, CeMM Research Center for Molecular Medicine of the Austrian Academy of Sciences",Alexandra Popa et al
EPI_ISL_438069,"Center for Virology, Medical University of Vienna","Bergthaler laboratory, CeMM Research Center for Molecular Medicine of the Austrian Academy of Sciences",Alexandra Popa et al
EPI_ISL_438070,"Center for Virology, Medical University of Vienna","Bergthaler laboratory, CeMM Research Center for Molecular Medicine of the Austrian Academy of Sciences",Alexandra Popa et al
EPI_ISL_438071,"Center for Virology, Medical University of Vienna","Bergthaler laboratory, CeMM Research Center for Molecular Medicine of the Austrian Academy of Sciences",Alexandra Popa et al
EPI_ISL_438072,"Center for Virology, Medical University of Vienna","Bergthaler laboratory, CeMM Research Center for Molecular Medicine of the Austrian Academy of Sciences",Alexandra Popa et al
EPI_ISL_438073,"Center for Virology, Medical University of Vienna","Bergthaler laboratory, CeMM Research Center for Molecular Medicine of the Austrian Academy of Sciences",Alexandra Popa et al
EPI_ISL_438074,"Center for Virology, Medical University of Vienna","Bergthaler laboratory, CeMM Research Center for Molecular Medicine of the Austrian Academy of Sciences",Alexandra Popa et al
EPI_ISL_438075,"Center for Virology, Medical University of Vienna","Bergthaler laboratory, CeMM Research Center for Molecular Medicine of the Austrian Academy of Sciences",Alexandra Popa et al
EPI_ISL_438076,"Center for Virology, Medical University of Vienna","Bergthaler laboratory, CeMM Research Center for Molecular Medicine of the Austrian Academy of Sciences",Alexandra Popa et al
EPI_ISL_438077,"Center for Virology, Medical University of Vienna","Bergthaler laboratory, CeMM Research Center for Molecular Medicine of the Austrian Academy of Sciences",Alexandra Popa et al
EPI_ISL_438078,"Center for Virology, Medical University of Vienna","Bergthaler laboratory, CeMM Research Center for Molecular Medicine of the Austrian Academy of Sciences",Alexandra Popa et al
EPI_ISL_438079,"Center for Virology, Medical University of Vienna","Bergthaler laboratory, CeMM Research Center for Molecular Medicine of the Austrian Academy of Sciences",Alexandra Popa et al
EPI_ISL_438080,"Center for Virology, Medical University of Vienna","Bergthaler laboratory, CeMM Research Center for Molecular Medicine of the Austrian Academy of Sciences",Alexandra Popa et al
EPI_ISL_438081,"Center for Virology, Medical University of Vienna","Bergthaler laboratory, CeMM Research Center for Molecular Medicine of the Austrian Academy of Sciences",Alexandra Popa et al
EPI_ISL_438082,"Center for Virology, Medical University of Vienna","Bergthaler laboratory, CeMM Research Center for Molecular Medicine of the Austrian Academy of Sciences",Alexandra Popa et al
EPI_ISL_438083,"Center for Virology, Medical University of Vienna","Bergthaler laboratory, CeMM Research Center for Molecular Medicine of the Austrian Academy of Sciences",Alexandra Popa et al
EPI_ISL_438084,"Center for Virology, Medical University of Vienna","Bergthaler laboratory, CeMM Research Center for Molecular Medicine of the Austrian Academy of Sciences",Alexandra Popa et al
EPI_ISL_438085,"Center for Virology, Medical University of Vienna","Bergthaler laboratory, CeMM Research Center for Molecular Medicine of the Austrian Academy of Sciences",Alexandra Popa et al
EPI_ISL_438086,"Center for Virology, Medical University of Vienna","Bergthaler laboratory, CeMM Research Center for Molecular Medicine of the Austrian Academy of Sciences",Alexandra Popa et al
EPI_ISL_438087,"Center for Virology, Medical University of Vienna","Bergthaler laboratory, CeMM Research Center for Molecular Medicine of the Austrian Academy of Sciences",Alexandra Popa et al
EPI_ISL_438088,"Center for Virology, Medical University of Vienna","Bergthaler laboratory, CeMM Research Center for Molecular Medicine of the Austrian Academy of Sciences",Alexandra Popa et al
EPI_ISL_438089,"Center for Virology, Medical University of Vienna","Bergthaler laboratory, CeMM Research Center for Molecular Medicine of the Austrian Academy of Sciences",Alexandra Popa et al
EPI_ISL_438090,"Center for Virology, Medical University of Vienna","Bergthaler laboratory, CeMM Research Center for Molecular Medicine of the Austrian Academy of Sciences",Alexandra Popa et al
EPI_ISL_438091,"Center for Virology, Medical University of Vienna","Bergthaler laboratory, CeMM Research Center for Molecular Medicine of the Austrian Academy of Sciences",Alexandra Popa et al
EPI_ISL_438092,"Center for Virology, Medical University of Vienna","Bergthaler laboratory, CeMM Research Center for Molecular Medicine of the Austrian Academy of Sciences",Alexandra Popa et al
EPI_ISL_438093,"Center for Virology, Medical University of Vienna","Bergthaler laboratory, CeMM Research Center for Molecular Medicine of the Austrian Academy of Sciences",Alexandra Popa et al
EPI_ISL_438094,"Center for Virology, Medical University of Vienna","Bergthaler laboratory, CeMM Research Center for Molecular Medicine of the Austrian Academy of Sciences",Alexandra Popa et al
EPI_ISL_438095,"Center for Virology, Medical University of Vienna","Bergthaler laboratory, CeMM Research Center for Molecular Medicine of the Austrian Academy of Sciences",Alexandra Popa et al
EPI_ISL_438096,"Center for Virology, Medical University of Vienna","Bergthaler laboratory, CeMM Research Center for Molecular Medicine of the Austrian Academy of Sciences",Alexandra Popa et al
EPI_ISL_438097,"Center for Virology, Medical University of Vienna","Bergthaler laboratory, CeMM Research Center for Molecular Medicine of the Austrian Academy of Sciences",Alexandra Popa et al
EPI_ISL_438098,"Center for Virology, Medical University of Vienna","Bergthaler laboratory, CeMM Research Center for Molecular Medicine of the Austrian Academy of Sciences",Alexandra Popa et al
EPI_ISL_438099,"Center for Virology, Medical University of Vienna","Bergthaler laboratory, CeMM Research Center for Molecular Medicine of the Austrian Academy of Sciences",Alexandra Popa et al
EPI_ISL_438100,"Center for Virology, Medical University of Vienna","Bergthaler laboratory, CeMM Research Center for Molecular Medicine of the Austrian Academy of Sciences",Alexandra Popa et al
EPI_ISL_438101,"Center for Virology, Medical University of Vienna","Bergthaler laboratory, CeMM Research Center for Molecular Medicine of the Austrian Academy of Sciences",Alexandra Popa et al
EPI_ISL_438102,"Center for Virology, Medical University of Vienna","Bergthaler laboratory, CeMM Research Center for Molecular Medicine of the Austrian Academy of Sciences",Alexandra Popa et al
EPI_ISL_438103,"Center for Virology, Medical University of Vienna","Bergthaler laboratory, CeMM Research Center for Molecular Medicine of the Austrian Academy of Sciences",Alexandra Popa et al
EPI_ISL_438104,"Center for Virology, Medical University of Vienna","Bergthaler laboratory, CeMM Research Center for Molecular Medicine of the Austrian Academy of Sciences",Alexandra Popa et al
EPI_ISL_438105,"Center for Virology, Medical University of Vienna","Bergthaler laboratory, CeMM Research Center for Molecular Medicine of the Austrian Academy of Sciences",Alexandra Popa et al
EPI_ISL_438106,"Center for Virology, Medical University of Vienna","Bergthaler laboratory, CeMM Research Center for Molecular Medicine of the Austrian Academy of Sciences",Alexandra Popa et al
EPI_ISL_438107,"Center for Virology, Medical University of Vienna","Bergthaler laboratory, CeMM Research Center for Molecular Medicine of the Austrian Academy of Sciences",Alexandra Popa et al
EPI_ISL_438108,"Center for Virology, Medical University of Vienna","Bergthaler laboratory, CeMM Research Center for Molecular Medicine of the Austrian Academy of Sciences",Alexandra Popa et al
EPI_ISL_438109,"Center for Virology, Medical University of Vienna","Bergthaler laboratory, CeMM Research Center for Molecular Medicine of the Austrian Academy of Sciences",Alexandra Popa et al
EPI_ISL_438110,"Center for Virology, Medical University of Vienna","Bergthaler laboratory, CeMM Research Center for Molecular Medicine of the Austrian Academy of Sciences",Alexandra Popa et al
EPI_ISL_438111,"Center for Virology, Medical University of Vienna","Bergthaler laboratory, CeMM Research Center for Molecular Medicine of the Austrian Academy of Sciences",Alexandra Popa et al
EPI_ISL_438112,"Center for Virology, Medical University of Vienna","Bergthaler laboratory, CeMM Research Center for Molecular Medicine of the Austrian Academy of Sciences",Alexandra Popa et al
EPI_ISL_438113,"Center for Virology, Medical University of Vienna","Bergthaler laboratory, CeMM Research Center for Molecular Medicine of the Austrian Academy of Sciences",Alexandra Popa et al
EPI_ISL_438114,"Center for Virology, Medical University of Vienna","Bergthaler laboratory, CeMM Research Center for Molecular Medicine of the Austrian Academy of Sciences",Alexandra Popa et al
EPI_ISL_438115,"Center for Virology, Medical University of Vienna","Bergthaler laboratory, CeMM Research Center for Molecular Medicine of the Austrian Academy of Sciences",Alexandra Popa et al
EPI_ISL_438116,"Center for Virology, Medical University of Vienna","Bergthaler laboratory, CeMM Research Center for Molecular Medicine of the Austrian Academy of Sciences",Alexandra Popa et al
EPI_ISL_438117,"Center for Virology, Medical University of Vienna","Bergthaler laboratory, CeMM Research Center for Molecular Medicine of the Austrian Academy of Sciences",Alexandra Popa et al
EPI_ISL_438118,"Center for Virology, Medical University of Vienna","Bergthaler laboratory, CeMM Research Center for Molecular Medicine of the Austrian Academy of Sciences",Alexandra Popa et al
EPI_ISL_438119,"Center for Virology, Medical University of Vienna","Bergthaler laboratory, CeMM Research Center for Molecular Medicine of the Austrian Academy of Sciences",Alexandra Popa et al
EPI_ISL_438120,"Center for Virology, Medical University of Vienna","Bergthaler laboratory, CeMM Research Center for Molecular Medicine of the Austrian Academy of Sciences",Alexandra Popa et al
EPI_ISL_438121,"Center for Virology, Medical University of Vienna","Bergthaler laboratory, CeMM Research Center for Molecular Medicine of the Austrian Academy of Sciences",Alexandra Popa et al
EPI_ISL_438122,"Center for Virology, Medical University of Vienna","Bergthaler laboratory, CeMM Research Center for Molecular Medicine of the Austrian Academy of Sciences",Alexandra Popa et al
EPI_ISL_438123,"Center for Virology, Medical University of Vienna","Bergthaler laboratory, CeMM Research Center for Molecular Medicine of the Austrian Academy of Sciences",Alexandra Popa et al
EPI_ISL_438124,"Center for Virology, Medical University of Vienna","Bergthaler laboratory, CeMM Research Center for Molecular Medicine of the Austrian Academy of Sciences",Alexandra Popa et al
EPI_ISL_438125,"Center for Virology, Medical University of Vienna","Bergthaler laboratory, CeMM Research Center for Molecular Medicine of the Austrian Academy of Sciences",Alexandra Popa et al
EPI_ISL_438126,"Center for Virology, Medical University of Vienna","Bergthaler laboratory, CeMM Research Center for Molecular Medicine of the Austrian Academy of Sciences",Alexandra Popa et al
EPI_ISL_438127,"Center for Virology, Medical University of Vienna","Bergthaler laboratory, CeMM Research Center for Molecular Medicine of the Austrian Academy of Sciences",Alexandra Popa et al
EPI_ISL_438128,"Center for Virology, Medical University of Vienna","Bergthaler laboratory, CeMM Research Center for Molecular Medicine of the Austrian Academy of Sciences",Alexandra Popa et al
EPI_ISL_437197,"Diagnostic- and Research Institute of Pathology, Medical University of Graz","Diagnostic- and Research Institute of Pathology, Medical University of Graz",Karl Kashofer et al
EPI_ISL_437300,"Diagnostic- and Research Institute of Pathology, Medical University of Graz","Diagnostic- and Research Institute of Pathology, Medical University of Graz",Karl Kashofer et al
EPI_ISL_437301,"Diagnostic- and Research Institute of Pathology, Medical University of Graz","Diagnostic- and Research Institute of Pathology, Medical University of Graz",Karl Kashofer et al
EPI_ISL_437302,"Diagnostic- and Research Institute of Pathology, Medical University of Graz","Diagnostic- and Research Institute of Pathology, Medical University of Graz",Karl Kashofer et al
EPI_ISL_437303,"Diagnostic- and Research Institute of Pathology, Medical University of Graz","Diagnostic- and Research Institute of Pathology, Medical University of Graz",Karl Kashofer et al
EPI_ISL_437198,"Diagnostic- and Research Institute of Pathology, Medical University of Graz","Diagnostic- and Research Institute of Pathology, Medical University of Graz",Karl Kashofer et al
EPI_ISL_437199,"Diagnostic- and Research Institute of Pathology, Medical University of Graz","Diagnostic- and Research Institute of Pathology, Medical University of Graz",Karl Kashofer et al
EPI_ISL_437200,"Diagnostic- and Research Institute of Pathology, Medical University of Graz","Diagnostic- and Research Institute of Pathology, Medical University of Graz",Karl Kashofer et al
EPI_ISL_437201,"Diagnostic- and Research Institute of Pathology, Medical University of Graz","Diagnostic- and Research Institute of Pathology, Medical University of Graz",Karl Kashofer et al
EPI_ISL_437202,"Diagnostic- and Research Institute of Pathology, Medical University of Graz","Diagnostic- and Research Institute of Pathology, Medical University of Graz",Karl Kashofer et al
EPI_ISL_437203,"Diagnostic- and Research Institute of Pathology, Medical University of Graz","Diagnostic- and Research Institute of Pathology, Medical University of Graz",Karl Kashofer et al
EPI_ISL_437298,"Diagnostic- and Research Institute of Pathology, Medical University of Graz","Diagnostic- and Research Institute of Pathology, Medical University of Graz",Karl Kashofer et al
EPI_ISL_437299,"Diagnostic- and Research Institute of Pathology, Medical University of Graz","Diagnostic- and Research Institute of Pathology, Medical University of Graz",Karl Kashofer et al
EPI_ISL_470801,Virology,Virology,Hossain et al
EPI_ISL_413518,"Infectious Disease Control Center, Center for Disease Control and Prevention of PLA","Infectious Disease Control Center, Center for Disease Control and Prevention of PLA",Li et al
EPI_ISL_413519,"Infectious Disease Control Center, Center for Disease Control and Prevention of PLA","Infectious Disease Control Center, Center for Disease Control and Prevention of PLA",Li et al
EPI_ISL_413520,"Infectious Disease Control Center, Center for Disease Control and Prevention of PLA","Infectious Disease Control Center, Center for Disease Control and Prevention of PLA",Li et al
EPI_ISL_413521,"Infectious Disease Control Center, Center for Disease Control and Prevention of PLA","Infectious Disease Control Center, Center for Disease Control and Prevention of PLA",Li et al
EPI_ISL_430737,Chinese PLA Institute for Disease Control and Prevention,Chinese PLA Institute for Disease Control and Prevention,Peng Li et al
EPI_ISL_430742,Chinese PLA Institute for Disease Control and Prevention,Chinese PLA Institute for Disease Control and Prevention,Peng Li et al
EPI_ISL_430736,Chinese PLA Institute for Disease Control and Prevention,Chinese PLA Institute for Disease Control and Prevention,Peng Li et al
EPI_ISL_430722,Chinese PLA Institute for Disease Control and Prevention,Chinese PLA Institute for Disease Control and Prevention,Peng Li et al
EPI_ISL_430725,Chinese PLA Institute for Disease Control and Prevention,Chinese PLA Institute for Disease Control and Prevention,Peng Li et al
EPI_ISL_430730,Chinese PLA Institute for Disease Control and Prevention,Chinese PLA Institute for Disease Control and Prevention,Peng Li et al
EPI_ISL_430728,Chinese PLA Institute for Disease Control and Prevention,Chinese PLA Institute for Disease Control and Prevention,Peng Li et al
EPI_ISL_430734,Chinese PLA Institute for Disease Control and Prevention,Chinese PLA Institute for Disease Control and Prevention,Peng Li et al
EPI_ISL_430735,Chinese PLA Institute for Disease Control and Prevention,Chinese PLA Institute for Disease Control and Prevention,Peng Li et al
EPI_ISL_430733,Chinese PLA Institute for Disease Control and Prevention,Chinese PLA Institute for Disease Control and Prevention,Peng Li et al
EPI_ISL_430731,Chinese PLA Institute for Disease Control and Prevention,Chinese PLA Institute for Disease Control and Prevention,Peng Li et al
EPI_ISL_430738,Chinese PLA Institute for Disease Control and Prevention,Chinese PLA Institute for Disease Control and Prevention,Peng Li et al
EPI_ISL_430739,Chinese PLA Institute for Disease Control and Prevention,Chinese PLA Institute for Disease Control and Prevention,Peng Li et al
EPI_ISL_430729,Chinese PLA Institute for Disease Control and Prevention,Chinese PLA Institute for Disease Control and Prevention,Peng Li et al
EPI_ISL_430740,Chinese PLA Institute for Disease Control and Prevention,Chinese PLA Institute for Disease Control and Prevention,Peng Li et al
EPI_ISL_430724,Chinese PLA Institute for Disease Control and Prevention,Chinese PLA Institute for Disease Control and Prevention,Peng Li et al
EPI_ISL_430741,Chinese PLA Institute for Disease Control and Prevention,Chinese PLA Institute for Disease Control and Prevention,Peng Li et al
EPI_ISL_452358,Laboratory of Infectious Diseases Center of Beijing Ditan Hospital,Laboratory of Infectious Diseases Center of Beijing Ditan Hospital,Siyuan Yang et al
EPI_ISL_452359,Laboratory of Infectious Diseases Center of Beijing Ditan Hospital,Laboratory of Infectious Diseases Center of Beijing Ditan Hospital,Siyuan Yang et al
EPI_ISL_452361,Laboratory of Infectious Diseases Center of Beijing Ditan Hospital,Laboratory of Infectious Diseases Center of Beijing Ditan Hospital,Siyuan Yang et al
EPI_ISL_452364,Laboratory of Infectious Diseases Center of Beijing Ditan Hospital,Laboratory of Infectious Diseases Center of Beijing Ditan Hospital,Siyuan Yang et al
EPI_ISL_452360,Laboratory of Infectious Diseases Center of Beijing Ditan Hospital,Laboratory of Infectious Diseases Center of Beijing Ditan Hospital,Siyuan Yang et al
EPI_ISL_452357,Laboratory of Infectious Diseases Center of Beijing Ditan Hospital,Laboratory of Infectious Diseases Center of Beijing Ditan Hospital,Siyuan Yang et al
EPI_ISL_452362,Laboratory of Infectious Diseases Center of Beijing Ditan Hospital,Laboratory of Infectious Diseases Center of Beijing Ditan Hospital,Siyuan Yang et al
EPI_ISL_452363,Laboratory of Infectious Diseases Center of Beijing Ditan Hospital,Laboratory of Infectious Diseases Center of Beijing Ditan Hospital,Siyuan Yang et al
EPI_ISL_452327,Laboratory of Infectious Diseases Center of Beijing Ditan Hospital,Laboratory of Infectious Diseases Center of Beijing Ditan Hospital,Siyuan Yang et al
EPI_ISL_452331,Laboratory of Infectious Diseases Center of Beijing Ditan Hospital,Laboratory of Infectious Diseases Center of Beijing Ditan Hospital,Siyuan Yang et al
EPI_ISL_452329,Laboratory of Infectious Diseases Center of Beijing Ditan Hospital,Laboratory of Infectious Diseases Center of Beijing Ditan Hospital,Siyuan Yang et al
EPI_ISL_452343,Laboratory of Infectious Diseases Center of Beijing Ditan Hospital,Laboratory of Infectious Diseases Center of Beijing Ditan Hospital,Siyuan Yang et al
EPI_ISL_452344,Laboratory of Infectious Diseases Center of Beijing Ditan Hospital,Laboratory of Infectious Diseases Center of Beijing Ditan Hospital,Siyuan Yang et al
EPI_ISL_452345,Laboratory of Infectious Diseases Center of Beijing Ditan Hospital,Laboratory of Infectious Diseases Center of Beijing Ditan Hospital,Siyuan Yang et al
EPI_ISL_452346,Laboratory of Infectious Diseases Center of Beijing Ditan Hospital,Laboratory of Infectious Diseases Center of Beijing Ditan Hospital,Siyuan Yang et al
EPI_ISL_452330,Laboratory of Infectious Diseases Center of Beijing Ditan Hospital,Laboratory of Infectious Diseases Center of Beijing Ditan Hospital,Siyuan Yang et al
EPI_ISL_452337,Laboratory of Infectious Diseases Center of Beijing Ditan Hospital,Laboratory of Infectious Diseases Center of Beijing Ditan Hospital,Siyuan Yang et al
EPI_ISL_452347,Laboratory of Infectious Diseases Center of Beijing Ditan Hospital,Laboratory of Infectious Diseases Center of Beijing Ditan Hospital,Siyuan Yang et al
EPI_ISL_452349,Laboratory of Infectious Diseases Center of Beijing Ditan Hospital,Laboratory of Infectious Diseases Center of Beijing Ditan Hospital,Siyuan Yang et al
EPI_ISL_452348,Laboratory of Infectious Diseases Center of Beijing Ditan Hospital,Laboratory of Infectious Diseases Center of Beijing Ditan Hospital,Siyuan Yang et al
EPI_ISL_452350,Laboratory of Infectious Diseases Center of Beijing Ditan Hospital,Laboratory of Infectious Diseases Center of Beijing Ditan Hospital,Siyuan Yang et al
EPI_ISL_452333,Laboratory of Infectious Diseases Center of Beijing Ditan Hospital,Laboratory of Infectious Diseases Center of Beijing Ditan Hospital,Siyuan Yang et al
EPI_ISL_452352,Laboratory of Infectious Diseases Center of Beijing Ditan Hospital,Laboratory of Infectious Diseases Center of Beijing Ditan Hospital,Siyuan Yang et al
EPI_ISL_452353,Laboratory of Infectious Diseases Center of Beijing Ditan Hospital,Laboratory of Infectious Diseases Center of Beijing Ditan Hospital,Siyuan Yang et al
EPI_ISL_452354,Laboratory of Infectious Diseases Center of Beijing Ditan Hospital,Laboratory of Infectious Diseases Center of Beijing Ditan Hospital,Siyuan Yang et al
EPI_ISL_452351,Laboratory of Infectious Diseases Center of Beijing Ditan Hospital,Laboratory of Infectious Diseases Center of Beijing Ditan Hospital,Siyuan Yang et al
EPI_ISL_452334,Laboratory of Infectious Diseases Center of Beijing Ditan Hospital,Laboratory of Infectious Diseases Center of Beijing Ditan Hospital,Siyuan Yang et al
EPI_ISL_452341,Laboratory of Infectious Diseases Center of Beijing Ditan Hospital,Laboratory of Infectious Diseases Center of Beijing Ditan Hospital,Siyuan Yang et al
EPI_ISL_452342,Laboratory of Infectious Diseases Center of Beijing Ditan Hospital,Laboratory of Infectious Diseases Center of Beijing Ditan Hospital,Siyuan Yang et al
EPI_ISL_452328,Laboratory of Infectious Diseases Center of Beijing Ditan Hospital,Laboratory of Infectious Diseases Center of Beijing Ditan Hospital,Siyuan Yang et al
EPI_ISL_452355,Laboratory of Infectious Diseases Center of Beijing Ditan Hospital,Laboratory of Infectious Diseases Center of Beijing Ditan Hospital,Siyuan Yang et al
EPI_ISL_452335,Laboratory of Infectious Diseases Center of Beijing Ditan Hospital,Laboratory of Infectious Diseases Center of Beijing Ditan Hospital,Siyuan Yang et al
EPI_ISL_452356,Laboratory of Infectious Diseases Center of Beijing Ditan Hospital,Laboratory of Infectious Diseases Center of Beijing Ditan Hospital,Siyuan Yang et al
EPI_ISL_452336,Laboratory of Infectious Diseases Center of Beijing Ditan Hospital,Laboratory of Infectious Diseases Center of Beijing Ditan Hospital,Siyuan Yang et al
EPI_ISL_452332,Laboratory of Infectious Diseases Center of Beijing Ditan Hospital,Laboratory of Infectious Diseases Center of Beijing Ditan Hospital,Siyuan Yang et al
EPI_ISL_452338,Laboratory of Infectious Diseases Center of Beijing Ditan Hospital,Laboratory of Infectious Diseases Center of Beijing Ditan Hospital,Siyuan Yang et al
EPI_ISL_452340,Laboratory of Infectious Diseases Center of Beijing Ditan Hospital,Laboratory of Infectious Diseases Center of Beijing Ditan Hospital,Siyuan Yang et al
EPI_ISL_452339,Laboratory of Infectious Diseases Center of Beijing Ditan Hospital,Laboratory of Infectious Diseases Center of Beijing Ditan Hospital,Siyuan Yang et al
EPI_ISL_450444,"20 Dongda Street, Fengtai District, Beijing, Beijing 100071, China","Dept. OPA, Beijing Institute of Microbiology and Epidemiology",Zhang et al
EPI_ISL_469254,"National Institute for Viral Disease Control and Prevention, China CDC","Institute of Viral Disease Control and Prevention, China CDC",Wenjie Tan et al
EPI_ISL_469255,"National Institute for Viral Disease Control and Prevention, China CDC","Institute of Viral Disease Control and Prevention, China CDC",Xiang Zhao et al
EPI_ISL_424355,Beijing Institute of Microbiology and Epidemiology,Beijing Institute of Microbiology and Epidemiology,Fan et al
EPI_ISL_424356,Beijing Institute of Microbiology and Epidemiology,Beijing Institute of Microbiology and Epidemiology,Fan et al
EPI_ISL_424357,Beijing Institute of Microbiology and Epidemiology,Beijing Institute of Microbiology and Epidemiology,Fan et al
EPI_ISL_424358,Beijing Institute of Microbiology and Epidemiology,Beijing Institute of Microbiology and Epidemiology,Fan et al
EPI_ISL_424359,Beijing Institute of Microbiology and Epidemiology,Beijing Institute of Microbiology and Epidemiology,Fan et al
EPI_ISL_424360,Beijing Institute of Microbiology and Epidemiology,Beijing Institute of Microbiology and Epidemiology,Fan et al
EPI_ISL_420320,"KU Leuven, Clinical and Epidemiological Virology","KU Leuven, Clinical and Epidemiological Virology",Joan Marti-Carreras et al
EPI_ISL_451935,CUB Hopital Erasme Laboratoire d'Anatomie Pathologique,CUB Hopital Erasme Laboratoire d'Anatomie Pathologique,Prof. Isabelle Salmon et al
EPI_ISL_452142,CUB Hopital Erasme Laboratoire d'Anatomie Pathologique,CUB Hopital Erasme Laboratoire d'Anatomie Pathologique,Isabelle Salmon et al
EPI_ISL_452148,CUB Hopital Erasme Laboratoire d'Anatomie Pathologique,CUB Hopital Erasme Laboratoire d'Anatomie Pathologique,Isabelle Salmon et al
EPI_ISL_452140,CUB Hopital Erasme Laboratoire d'Anatomie Pathologique,CUB Hopital Erasme Laboratoire d'Anatomie Pathologique,Isabelle Salmon et al
EPI_ISL_452149,CUB Hopital Erasme Laboratoire d'Anatomie Pathologique,CUB Hopital Erasme Laboratoire d'Anatomie Pathologique,Isabelle Salmon et al
EPI_ISL_452150,CUB Hopital Erasme Laboratoire d'Anatomie Pathologique,CUB Hopital Erasme Laboratoire d'Anatomie Pathologique,Prof. Isabelle Salmon et al
EPI_ISL_452151,CUB Hopital Erasme Laboratoire d'Anatomie Pathologique,CUB Hopital Erasme Laboratoire d'Anatomie Pathologique,Prof. Isabelle Salmon et al
EPI_ISL_452152,CUB Hopital Erasme Laboratoire d'Anatomie Pathologique,CUB Hopital Erasme Laboratoire d'Anatomie Pathologique,Prof. Isabelle Salmon et al
EPI_ISL_462266,"KU Leuven, Rega Institute, Clinical and Epidemiological Virology","KU Leuven, Rega Institute, Clinical and Epidemiological Virology",Tony Wawina-Bokalanga et al
EPI_ISL_420338,"KU Leuven, Clinical and Epidemiological Virology","KU Leuven, Clinical and Epidemiological Virology",Joan Marti-Carreras et al
EPI_ISL_462175,"KU Leuven, Rega Institute, Clinical and Epidemiological Virology","KU Leuven, Rega Institute, Clinical and Epidemiological Virology",Tony Wawina-Bokalanga et al
EPI_ISL_420431,"KU Leuven, Clinical and Epidemiological Virology","KU Leuven, Clinical and Epidemiological Virology",Joan Marti-Carreras et al
EPI_ISL_420326,"KU Leuven, Clinical and Epidemiological Virology","KU Leuven, Clinical and Epidemiological Virology",Joan Marti-Carreras et al
EPI_ISL_462196,"KU Leuven, Rega Institute, Clinical and Epidemiological Virology","KU Leuven, Rega Institute, Clinical and Epidemiological Virology",Tony Wawina-Bokalanga et al
EPI_ISL_462258,"KU Leuven, Rega Institute, Clinical and Epidemiological Virology","KU Leuven, Rega Institute, Clinical and Epidemiological Virology",Tony Wawina-Bokalanga et al
EPI_ISL_462177,"KU Leuven, Rega Institute, Clinical and Epidemiological Virology","KU Leuven, Rega Institute, Clinical and Epidemiological Virology",Tony Wawina-Bokalanga et al
EPI_ISL_462189,"KU Leuven, Rega Institute, Clinical and Epidemiological Virology","KU Leuven, Rega Institute, Clinical and Epidemiological Virology",Tony Wawina-Bokalanga et al
EPI_ISL_415157,"KU Leuven, Clinical and Epidemiological Virology","KU Leuven, Clinical and Epidemiological Virology",Bert Vanmechelen et al
EPI_ISL_420417,"KU Leuven, Clinical and Epidemiological Virology","KU Leuven, Clinical and Epidemiological Virology",Joan Marti-Carreras et al
EPI_ISL_464074,"KU Leuven, Rega Institute, Clinical and Epidemiological Virology","KU Leuven, Rega Institute, Clinical and Epidemiological Virology",Tony Wawina-Bokalanga et al
EPI_ISL_462216,"KU Leuven, Rega Institute, Clinical and Epidemiological Virology","KU Leuven, Rega Institute, Clinical and Epidemiological Virology",Tony Wawina-Bokalanga et al
EPI_ISL_420350,"KU Leuven, Clinical and Epidemiological Virology","KU Leuven, Clinical and Epidemiological Virology",Joan Marti-Carreras et al
EPI_ISL_420411,"KU Leuven, Clinical and Epidemiological Virology","KU Leuven, Clinical and Epidemiological Virology",Joan Marti-Carreras et al
EPI_ISL_420406,"KU Leuven, Clinical and Epidemiological Virology","KU Leuven, Clinical and Epidemiological Virology",Joan Marti-Carreras et al
EPI_ISL_418806,"KU Leuven, Clinical and Epidemiological Virology","KU Leuven, Clinical and Epidemiological Virology",Bert Vanmechelen et al
EPI_ISL_418984,"KU Leuven, Clinical and Epidemiological Virology","KU Leuven, Clinical and Epidemiological Virology",Bert Vanmechelen et al
EPI_ISL_420442,"KU Leuven, Clinical and Epidemiological Virology","KU Leuven, Clinical and Epidemiological Virology",Joan Marti-Carreras et al
EPI_ISL_420323,"KU Leuven, Clinical and Epidemiological Virology","KU Leuven, Clinical and Epidemiological Virology",Joan Marti-Carreras et al
EPI_ISL_420412,"KU Leuven, Clinical and Epidemiological Virology","KU Leuven, Clinical and Epidemiological Virology",Joan Marti-Carreras et al
EPI_ISL_420438,"KU Leuven, Clinical and Epidemiological Virology","KU Leuven, Clinical and Epidemiological Virology",Joan Marti-Carreras et al
EPI_ISL_462260,"KU Leuven, Rega Institute, Clinical and Epidemiological Virology","KU Leuven, Rega Institute, Clinical and Epidemiological Virology",Tony Wawina-Bokalanga et al
EPI_ISL_415154,"KU Leuven, Clincal and Epidemiological Virology","KU Leuven, Clincal and Epidemiological Virology",Bert Vanmechelen et al
EPI_ISL_420343,"KU Leuven, Clinical and Epidemiological Virology","KU Leuven, Clinical and Epidemiological Virology",Joan Marti-Carreras et al
EPI_ISL_462174,"KU Leuven, Rega Institute, Clinical and Epidemiological Virology","KU Leuven, Rega Institute, Clinical and Epidemiological Virology",Tony Wawina-Bokalanga et al
EPI_ISL_462201,"KU Leuven, Rega Institute, Clinical and Epidemiological Virology","KU Leuven, Rega Institute, Clinical and Epidemiological Virology",Tony Wawina-Bokalanga et al
EPI_ISL_420354,"KU Leuven, Clinical and Epidemiological Virology","KU Leuven, Clinical and Epidemiological Virology",Joan Marti-Carreras et al
EPI_ISL_420440,"KU Leuven, Clinical and Epidemiological Virology","KU Leuven, Clinical and Epidemiological Virology",Joan Marti-Carreras et al
EPI_ISL_462213,"KU Leuven, Rega Institute, Clinical and Epidemiological Virology","KU Leuven, Rega Institute, Clinical and Epidemiological Virology",Tony Wawina-Bokalanga et al
EPI_ISL_462215,"KU Leuven, Rega Institute, Clinical and Epidemiological Virology","KU Leuven, Rega Institute, Clinical and Epidemiological Virology",Tony Wawina-Bokalanga et al
EPI_ISL_464065,"KU Leuven, Rega Institute, Clinical and Epidemiological Virology","KU Leuven, Rega Institute, Clinical and Epidemiological Virology",Tony Wawina-Bokalanga et al
EPI_ISL_462210,"KU Leuven, Rega Institute, Clinical and Epidemiological Virology","KU Leuven, Rega Institute, Clinical and Epidemiological Virology",Tony Wawina-Bokalanga et al
EPI_ISL_420368,"KU Leuven, Clinical and Epidemiological Virology","KU Leuven, Clinical and Epidemiological Virology",Joan Marti-Carreras et al
EPI_ISL_420424,"KU Leuven, Clinical and Epidemiological Virology","KU Leuven, Clinical and Epidemiological Virology",Joan Marti-Carreras et al
EPI_ISL_420335,"KU Leuven, Clinical and Epidemiological Virology","KU Leuven, Clinical and Epidemiological Virology",Joan Marti-Carreras et al
EPI_ISL_420376,"KU Leuven, Clinical and Epidemiological Virology","KU Leuven, Clinical and Epidemiological Virology",Joan Marti-Carreras et al
EPI_ISL_462199,"KU Leuven, Rega Institute, Clinical and Epidemiological Virology","KU Leuven, Rega Institute, Clinical and Epidemiological Virology",Tony Wawina-Bokalanga et al
EPI_ISL_462166,"KU Leuven, Rega Institute, Clinical and Epidemiological Virology","KU Leuven, Rega Institute, Clinical and Epidemiological Virology",Tony Wawina-Bokalanga et al
EPI_ISL_418987,"KU Leuven, Clinical and Epidemiological Virology","KU Leuven, Clinical and Epidemiological Virology",Bert Vanmechelen et al
EPI_ISL_462188,"KU Leuven, Rega Institute, Clinical and Epidemiological Virology","KU Leuven, Rega Institute, Clinical and Epidemiological Virology",Tony Wawina-Bokalanga et al
EPI_ISL_462182,"KU Leuven, Rega Institute, Clinical and Epidemiological Virology","KU Leuven, Rega Institute, Clinical and Epidemiological Virology",Tony Wawina-Bokalanga et al
EPI_ISL_420435,"KU Leuven, Clinical and Epidemiological Virology","KU Leuven, Clinical and Epidemiological Virology",Joan Marti-Carreras et al
EPI_ISL_420432,"KU Leuven, Clinical and Epidemiological Virology","KU Leuven, Clinical and Epidemiological Virology",Joan Marti-Carreras et al
EPI_ISL_420407,"KU Leuven, Clinical and Epidemiological Virology","KU Leuven, Clinical and Epidemiological Virology",Joan Marti-Carreras et al
EPI_ISL_464070,"KU Leuven, Rega Institute, Clinical and Epidemiological Virology","KU Leuven, Rega Institute, Clinical and Epidemiological Virology",Tony Wawina-Bokalanga et al
EPI_ISL_462186,"KU Leuven, Rega Institute, Clinical and Epidemiological Virology","KU Leuven, Rega Institute, Clinical and Epidemiological Virology",Tony Wawina-Bokalanga et al
EPI_ISL_418800,"KU Leuven, Clinical and Epidemiological Virology","KU Leuven, Clinical and Epidemiological Virology",Bert Vanmechelen et al
EPI_ISL_420347,"KU Leuven, Clinical and Epidemiological Virology","KU Leuven, Clinical and Epidemiological Virology",Joan Marti-Carreras et al
EPI_ISL_420362,"KU Leuven, Clinical and Epidemiological Virology","KU Leuven, Clinical and Epidemiological Virology",Joan Marti-Carreras et al
EPI_ISL_462223,"KU Leuven, Rega Institute, Clinical and Epidemiological Virology","KU Leuven, Rega Institute, Clinical and Epidemiological Virology",Tony Wawina-Bokalanga et al
EPI_ISL_420446,"KU Leuven, Clinical and Epidemiological Virology","KU Leuven, Clinical and Epidemiological Virology",Joan Marti-Carreras et al
EPI_ISL_462172,"KU Leuven, Rega Institute, Clinical and Epidemiological Virology","KU Leuven, Rega Institute, Clinical and Epidemiological Virology",Tony Wawina-Bokalanga et al
EPI_ISL_416470,"KU Leuven, Clinical and Epidemiological Virology","KU Leuven, Clinical and Epidemiological Virology",Bert Vanmechelen et al
EPI_ISL_420397,"KU Leuven, Clinical and Epidemiological Virology","KU Leuven, Clinical and Epidemiological Virology",Joan Marti-Carreras et al
EPI_ISL_416475,"KU Leuven, Clinical and Epidemiological Virology","KU Leuven, Clinical and Epidemiological Virology",Bert Vanmechelen et al
EPI_ISL_416471,"KU Leuven, Clinical and Epidemiological Virology","KU Leuven, Clinical and Epidemiological Virology",Bert Vanmechelen et al
EPI_ISL_420322,"KU Leuven, Clinical and Epidemiological Virology","KU Leuven, Clinical and Epidemiological Virology",Joan Marti-Carreras et al
EPI_ISL_462194,"KU Leuven, Rega Institute, Clinical and Epidemiological Virology","KU Leuven, Rega Institute, Clinical and Epidemiological Virology",Tony Wawina-Bokalanga et al
EPI_ISL_462209,"KU Leuven, Rega Institute, Clinical and Epidemiological Virology","KU Leuven, Rega Institute, Clinical and Epidemiological Virology",Tony Wawina-Bokalanga et al
EPI_ISL_462204,"KU Leuven, Rega Institute, Clinical and Epidemiological Virology","KU Leuven, Rega Institute, Clinical and Epidemiological Virology",Tony Wawina-Bokalanga et al
EPI_ISL_420420,"KU Leuven, Clinical and Epidemiological Virology","KU Leuven, Clinical and Epidemiological Virology",Joan Marti-Carreras et al
EPI_ISL_420352,"KU Leuven, Clinical and Epidemiological Virology","KU Leuven, Clinical and Epidemiological Virology",Joan Marti-Carreras et al
EPI_ISL_420415,"KU Leuven, Clinical and Epidemiological Virology","KU Leuven, Clinical and Epidemiological Virology",Joan Marti-Carreras et al
EPI_ISL_420349,"KU Leuven, Clinical and Epidemiological Virology","KU Leuven, Clinical and Epidemiological Virology",Joan Marti-Carreras et al
EPI_ISL_462235,"KU Leuven, Rega Institute, Clinical and Epidemiological Virology","KU Leuven, Rega Institute, Clinical and Epidemiological Virology",Tony Wawina-Bokalanga et al
EPI_ISL_462190,"KU Leuven, Rega Institute, Clinical and Epidemiological Virology","KU Leuven, Rega Institute, Clinical and Epidemiological Virology",Tony Wawina-Bokalanga et al
EPI_ISL_462269,"KU Leuven, Rega Institute, Clinical and Epidemiological Virology","KU Leuven, Rega Institute, Clinical and Epidemiological Virology",Tony Wawina-Bokalanga et al
EPI_ISL_417422,"KU Leuven, Clinical and Epidemiological Virology","KU Leuven, Clinical and Epidemiological Virology",Joan Marti-Carerras et al
EPI_ISL_420447,"KU Leuven, Clinical and Epidemiological Virology","KU Leuven, Clinical and Epidemiological Virology",Joan Marti-Carreras et al
EPI_ISL_462263,"KU Leuven, Rega Institute, Clinical and Epidemiological Virology","KU Leuven, Rega Institute, Clinical and Epidemiological Virology",Tony Wawina-Bokalanga et al
EPI_ISL_462261,"KU Leuven, Rega Institute, Clinical and Epidemiological Virology","KU Leuven, Rega Institute, Clinical and Epidemiological Virology",Tony Wawina-Bokalanga et al
EPI_ISL_420413,"KU Leuven, Clinical and Epidemiological Virology","KU Leuven, Clinical and Epidemiological Virology",Joan Marti-Carreras et al
EPI_ISL_462161,"KU Leuven, Rega Institute, Clinical and Epidemiological Virology","KU Leuven, Rega Institute, Clinical and Epidemiological Virology",Tony Wawina-Bokalanga et al
EPI_ISL_420325,"KU Leuven, Clinical and Epidemiological Virology","KU Leuven, Clinical and Epidemiological Virology",Joan Marti-Carreras et al
EPI_ISL_462239,"KU Leuven, Rega Institute, Clinical and Epidemiological Virology","KU Leuven, Rega Institute, Clinical and Epidemiological Virology",Tony Wawina-Bokalanga et al
EPI_ISL_420392,"KU Leuven, Clinical and Epidemiological Virology","KU Leuven, Clinical and Epidemiological Virology",Joan Marti-Carreras et al
EPI_ISL_420437,"KU Leuven, Clinical and Epidemiological Virology","KU Leuven, Clinical and Epidemiological Virology",Joan Marti-Carreras et al
EPI_ISL_462262,"KU Leuven, Rega Institute, Clinical and Epidemiological Virology","KU Leuven, Rega Institute, Clinical and Epidemiological Virology",Tony Wawina-Bokalanga et al
EPI_ISL_462205,"KU Leuven, Rega Institute, Clinical and Epidemiological Virology","KU Leuven, Rega Institute, Clinical and Epidemiological Virology",Tony Wawina-Bokalanga et al
EPI_ISL_420433,"KU Leuven, Clinical and Epidemiological Virology","KU Leuven, Clinical and Epidemiological Virology",Joan Marti-Carreras et al
EPI_ISL_420380,"KU Leuven, Clinical and Epidemiological Virology","KU Leuven, Clinical and Epidemiological Virology",Joan Marti-Carreras et al
EPI_ISL_462252,"KU Leuven, Rega Institute, Clinical and Epidemiological Virology","KU Leuven, Rega Institute, Clinical and Epidemiological Virology",Tony Wawina-Bokalanga et al
EPI_ISL_462220,"KU Leuven, Rega Institute, Clinical and Epidemiological Virology","KU Leuven, Rega Institute, Clinical and Epidemiological Virology",Tony Wawina-Bokalanga et al
EPI_ISL_420414,"KU Leuven, Clinical and Epidemiological Virology","KU Leuven, Clinical and Epidemiological Virology",Joan Marti-Carreras et al
EPI_ISL_420374,"KU Leuven, Clinical and Epidemiological Virology","KU Leuven, Clinical and Epidemiological Virology",Joan Marti-Carreras et al
EPI_ISL_462207,"KU Leuven, Rega Institute, Clinical and Epidemiological Virology","KU Leuven, Rega Institute, Clinical and Epidemiological Virology",Tony Wawina-Bokalanga et al
EPI_ISL_420324,"KU Leuven, Clinical and Epidemiological Virology","KU Leuven, Clinical and Epidemiological Virology",Joan Marti-Carreras et al
EPI_ISL_420403,"KU Leuven, Clinical and Epidemiological Virology","KU Leuven, Clinical and Epidemiological Virology",Joan Marti-Carreras et al
EPI_ISL_418983,"KU Leuven, Clinical and Epidemiological Virology","KU Leuven, Clinical and Epidemiological Virology",Bert Vanmechelen et al
EPI_ISL_462187,"KU Leuven, Rega Institute, Clinical and Epidemiological Virology","KU Leuven, Rega Institute, Clinical and Epidemiological Virology",Tony Wawina-Bokalanga et al
EPI_ISL_462160,"KU Leuven, Rega Institute, Clinical and Epidemiological Virology","KU Leuven, Rega Institute, Clinical and Epidemiological Virology",Tony Wawina-Bokalanga et al
EPI_ISL_420373,"KU Leuven, Clinical and Epidemiological Virology","KU Leuven, Clinical and Epidemiological Virology",Joan Marti-Carreras et al
EPI_ISL_420385,"KU Leuven, Clinical and Epidemiological Virology","KU Leuven, Clinical and Epidemiological Virology",Joan Marti-Carreras et al
EPI_ISL_420342,"KU Leuven, Clinical and Epidemiological Virology","KU Leuven, Clinical and Epidemiological Virology",Joan Marti-Carreras et al
EPI_ISL_462257,"KU Leuven, Rega Institute, Clinical and Epidemiological Virology","KU Leuven, Rega Institute, Clinical and Epidemiological Virology",Tony Wawina-Bokalanga et al
EPI_ISL_462165,"KU Leuven, Rega Institute, Clinical and Epidemiological Virology","KU Leuven, Rega Institute, Clinical and Epidemiological Virology",Tony Wawina-Bokalanga et al
EPI_ISL_420445,"KU Leuven, Clinical and Epidemiological Virology","KU Leuven, Clinical and Epidemiological Virology",Joan Marti-Carreras et al
EPI_ISL_462202,"KU Leuven, Rega Institute, Clinical and Epidemiological Virology","KU Leuven, Rega Institute, Clinical and Epidemiological Virology",Tony Wawina-Bokalanga et al
EPI_ISL_420381,"KU Leuven, Clinical and Epidemiological Virology","KU Leuven, Clinical and Epidemiological Virology",Joan Marti-Carreras et al
EPI_ISL_420348,"KU Leuven, Clinical and Epidemiological Virology","KU Leuven, Clinical and Epidemiological Virology",Joan Marti-Carreras et al
EPI_ISL_462268,"KU Leuven, Rega Institute, Clinical and Epidemiological Virology","KU Leuven, Rega Institute, Clinical and Epidemiological Virology",Tony Wawina-Bokalanga et al
EPI_ISL_420416,"KU Leuven, Clinical and Epidemiological Virology","KU Leuven, Clinical and Epidemiological Virology",Joan Marti-Carreras et al
EPI_ISL_417428,"KU Leuven, Clinical and Epidemiological Virology","KU Leuven, Clinical and Epidemiological Virology",Joan Marti-Carerras et al
EPI_ISL_462167,"KU Leuven, Rega Institute, Clinical and Epidemiological Virology","KU Leuven, Rega Institute, Clinical and Epidemiological Virology",Tony Wawina-Bokalanga et al
EPI_ISL_420329,"KU Leuven, Clinical and Epidemiological Virology","KU Leuven, Clinical and Epidemiological Virology",Joan Marti-Carreras et al
EPI_ISL_420361,"KU Leuven, Clinical and Epidemiological Virology","KU Leuven, Clinical and Epidemiological Virology",Joan Marti-Carreras et al
EPI_ISL_462203,"KU Leuven, Rega Institute, Clinical and Epidemiological Virology","KU Leuven, Rega Institute, Clinical and Epidemiological Virology",Tony Wawina-Bokalanga et al
EPI_ISL_407976,"KU Leuven, Clinical and Epidemiological Virology","KU Leuven, Clinical and Epidemiological Virology",Bert Vanmechelen et al
EPI_ISL_420319,"KU Leuven, Clinical and Epidemiological Virology","KU Leuven, Clinical and Epidemiological Virology",Joan Marti-Carreras et al
EPI_ISL_420402,"KU Leuven, Clinical and Epidemiological Virology","KU Leuven, Clinical and Epidemiological Virology",Joan Marti-Carreras et al
EPI_ISL_462208,"KU Leuven, Rega Institute, Clinical and Epidemiological Virology","KU Leuven, Rega Institute, Clinical and Epidemiological Virology",Tony Wawina-Bokalanga et al
EPI_ISL_418792,"KU Leuven, Clinical and Epidemiological Virology","KU Leuven, Clinical and Epidemiological Virology",Bert Vanmechelen et al
EPI_ISL_420436,"KU Leuven, Clinical and Epidemiological Virology","KU Leuven, Clinical and Epidemiological Virology",Joan Marti-Carreras et al
EPI_ISL_420396,"KU Leuven, Clinical and Epidemiological Virology","KU Leuven, Clinical and Epidemiological Virology",Joan Marti-Carreras et al
EPI_ISL_462249,"KU Leuven, Rega Institute, Clinical and Epidemiological Virology","KU Leuven, Rega Institute, Clinical and Epidemiological Virology",Tony Wawina-Bokalanga et al
EPI_ISL_416468,"KU Leuven, Clinical and Epidemiological Virology","KU Leuven, Clinical and Epidemiological Virology",Bert Vanmechelen et al
EPI_ISL_420389,"KU Leuven, Clinical and Epidemiological Virology","KU Leuven, Clinical and Epidemiological Virology",Joan Marti-Carreras et al
EPI_ISL_420334,"KU Leuven, Clinical and Epidemiological Virology","KU Leuven, Clinical and Epidemiological Virology",Joan Marti-Carreras et al
EPI_ISL_462163,"KU Leuven, Rega Institute, Clinical and Epidemiological Virology","KU Leuven, Rega Institute, Clinical and Epidemiological Virology",Tony Wawina-Bokalanga et al
EPI_ISL_418798,"KU Leuven, Clinical and Epidemiological Virology","KU Leuven, Clinical and Epidemiological Virology",Bert Vanmechelen et al
EPI_ISL_420448,"KU Leuven, Clinical and Epidemiological Virology","KU Leuven, Clinical and Epidemiological Virology",Joan Marti-Carreras et al
EPI_ISL_464066,"KU Leuven, Rega Institute, Clinical and Epidemiological Virology","KU Leuven, Rega Institute, Clinical and Epidemiological Virology",Tony Wawina-Bokalanga et al
EPI_ISL_418982,"KU Leuven, Clinical and Epidemiological Virology","KU Leuven, Clinical and Epidemiological Virology",Bert Vanmechelen et al
EPI_ISL_462246,"KU Leuven, Rega Institute, Clinical and Epidemiological Virology","KU Leuven, Rega Institute, Clinical and Epidemiological Virology",Tony Wawina-Bokalanga et al
EPI_ISL_420451,"KU Leuven, Clinical and Epidemiological Virology","KU Leuven, Clinical and Epidemiological Virology",Joan Marti-Carreras et al
EPI_ISL_464087,"KU Leuven, Rega Institute, Clinical and Epidemiological Virology","KU Leuven, Rega Institute, Clinical and Epidemiological Virology",Tony Wawina-Bokalanga et al
EPI_ISL_420408,"KU Leuven, Clinical and Epidemiological Virology","KU Leuven, Clinical and Epidemiological Virology",Joan Marti-Carreras et al
EPI_ISL_462230,"KU Leuven, Rega Institute, Clinical and Epidemiological Virology","KU Leuven, Rega Institute, Clinical and Epidemiological Virology",Tony Wawina-Bokalanga et al
EPI_ISL_462275,"KU Leuven, Rega Institute, Clinical and Epidemiological Virology","KU Leuven, Rega Institute, Clinical and Epidemiological Virology",Tony Wawina-Bokalanga et al
EPI_ISL_462192,"KU Leuven, Rega Institute, Clinical and Epidemiological Virology","KU Leuven, Rega Institute, Clinical and Epidemiological Virology",Tony Wawina-Bokalanga et al
EPI_ISL_420327,"KU Leuven, Clinical and Epidemiological Virology","KU Leuven, Clinical and Epidemiological Virology",Joan Marti-Carreras et al
EPI_ISL_462244,"KU Leuven, Rega Institute, Clinical and Epidemiological Virology","KU Leuven, Rega Institute, Clinical and Epidemiological Virology",Tony Wawina-Bokalanga et al
EPI_ISL_462184,"KU Leuven, Rega Institute, Clinical and Epidemiological Virology","KU Leuven, Rega Institute, Clinical and Epidemiological Virology",Tony Wawina-Bokalanga et al
EPI_ISL_462181,"KU Leuven, Rega Institute, Clinical and Epidemiological Virology","KU Leuven, Rega Institute, Clinical and Epidemiological Virology",Tony Wawina-Bokalanga et al
EPI_ISL_462178,"KU Leuven, Rega Institute, Clinical and Epidemiological Virology","KU Leuven, Rega Institute, Clinical and Epidemiological Virology",Tony Wawina-Bokalanga et al
EPI_ISL_462271,"KU Leuven, Rega Institute, Clinical and Epidemiological Virology","KU Leuven, Rega Institute, Clinical and Epidemiological Virology",Tony Wawina-Bokalanga et al
EPI_ISL_420364,"KU Leuven, Clinical and Epidemiological Virology","KU Leuven, Clinical and Epidemiological Virology",Joan Marti-Carreras et al
EPI_ISL_462176,"KU Leuven, Rega Institute, Clinical and Epidemiological Virology","KU Leuven, Rega Institute, Clinical and Epidemiological Virology",Tony Wawina-Bokalanga et al
EPI_ISL_462227,"KU Leuven, Rega Institute, Clinical and Epidemiological Virology","KU Leuven, Rega Institute, Clinical and Epidemiological Virology",Tony Wawina-Bokalanga et al
EPI_ISL_450724,Hospital AZ Rivierenland,Institute of Tropical Medicine,Philippe Selhorst et al
EPI_ISL_434376,Hospital AZ Rivierenland,Institute of Tropical Medicine,Philippe Selhorst et al
EPI_ISL_434372,Hospital AZ Rivierenland,Institute of Tropical Medicine,Philippe Selhorst et al
EPI_ISL_450725,Hospital AZ Rivierenland,Institute of Tropical Medicine,Philippe Selhorst et al
EPI_ISL_450726,Hospital AZ Rivierenland,Institute of Tropical Medicine,Philippe Selhorst et al
EPI_ISL_434373,Hospital AZ Rivierenland,Institute of Tropical Medicine,Philippe Selhorst et al
EPI_ISL_450727,Hospital AZ Rivierenland,Institute of Tropical Medicine,Philippe Selhorst et al
EPI_ISL_434375,Hospital AZ Rivierenland,Institute of Tropical Medicine,Philippe Selhorst et al
EPI_ISL_450728,Hospital AZ Rivierenland,Institute of Tropical Medicine,Philippe Selhorst et al
EPI_ISL_450729,Hospital AZ Rivierenland,Institute of Tropical Medicine,Philippe Selhorst et al
EPI_ISL_450730,Hospital AZ Rivierenland,Institute of Tropical Medicine,Philippe Selhorst et al
EPI_ISL_434366,Hospital AZ Rivierenland,Institute of Tropical Medicine,Philippe Selhorst et al
EPI_ISL_450731,Hospital AZ Rivierenland,Institute of Tropical Medicine,Philippe Selhorst et al
EPI_ISL_434368,Hospital AZ Rivierenland,Institute of Tropical Medicine,Philippe Selhorst et al
EPI_ISL_434371,Hospital AZ Rivierenland,Institute of Tropical Medicine,Philippe Selhorst et al
EPI_ISL_450732,Hospital AZ Rivierenland,Institute of Tropical Medicine,Philippe Selhorst et al
EPI_ISL_434369,Hospital AZ Rivierenland,Institute of Tropical Medicine,Philippe Selhorst et al
EPI_ISL_434379,Hospital AZ Rivierenland,Institute of Tropical Medicine,Philippe Selhorst et al
EPI_ISL_434380,Hospital AZ Rivierenland,Institute of Tropical Medicine,Philippe Selhorst et al
EPI_ISL_434370,Hospital AZ Rivierenland,Institute of Tropical Medicine,Philippe Selhorst et al
EPI_ISL_450734,Hospital AZ Rivierenland,Institute of Tropical Medicine,Philippe Selhorst et al
EPI_ISL_434367,Hospital AZ Rivierenland,Institute of Tropical Medicine,Philippe Selhorst et al
EPI_ISL_434382,Hospital AZ Rivierenland,Institute of Tropical Medicine,Philippe Selhorst et al
EPI_ISL_450735,Hospital AZ Rivierenland,Institute of Tropical Medicine,Philippe Selhorst et al
EPI_ISL_434374,Hospital AZ Rivierenland,Institute of Tropical Medicine,Philippe Selhorst et al
EPI_ISL_450736,Hospital AZ Rivierenland,Institute of Tropical Medicine,Philippe Selhorst et al
EPI_ISL_434386,Hospital AZ Rivierenland,Institute of Tropical Medicine,Philippe Selhorst et al
EPI_ISL_450737,Hospital AZ Rivierenland,Institute of Tropical Medicine,Philippe Selhorst et al
EPI_ISL_434383,Hospital AZ Rivierenland,Institute of Tropical Medicine,Philippe Selhorst et al
EPI_ISL_434377,Hospital AZ Rivierenland,Institute of Tropical Medicine,Philippe Selhorst et al
EPI_ISL_434378,Hospital AZ Rivierenland,Institute of Tropical Medicine,Philippe Selhorst et al
EPI_ISL_434384,Hospital AZ Rivierenland,Institute of Tropical Medicine,Philippe Selhorst et al
EPI_ISL_434381,Hospital AZ Rivierenland,Institute of Tropical Medicine,Philippe Selhorst et al
EPI_ISL_462180,"KU Leuven, Rega Institute, Clinical and Epidemiological Virology","KU Leuven, Rega Institute, Clinical and Epidemiological Virology",Tony Wawina-Bokalanga et al
EPI_ISL_462250,"KU Leuven, Rega Institute, Clinical and Epidemiological Virology","KU Leuven, Rega Institute, Clinical and Epidemiological Virology",Tony Wawina-Bokalanga et al
EPI_ISL_420422,"KU Leuven, Clinical and Epidemiological Virology","KU Leuven, Clinical and Epidemiological Virology",Joan Marti-Carreras et al
EPI_ISL_420367,"KU Leuven, Clinical and Epidemiological Virology","KU Leuven, Clinical and Epidemiological Virology",Joan Marti-Carreras et al
EPI_ISL_418270,"KU Leuven, Clinical and Epidemiological Virology","KU Leuven, Clinical and Epidemiological Virology",Tony Wawina et al
EPI_ISL_420357,"KU Leuven, Clinical and Epidemiological Virology","KU Leuven, Clinical and Epidemiological Virology",Joan Marti-Carreras et al
EPI_ISL_418988,"Institute information KU Leuven, Clinical and Epidemiological Virology","Institute information KU Leuven, Clinical and Epidemiological Virology",Bert Vanmechelen et al
EPI_ISL_417424,"KU Leuven, Clinical and Epidemiological Virology","KU Leuven, Clinical and Epidemiological Virology",Joan Marti-Carerras et al
EPI_ISL_420366,"KU Leuven, Clinical and Epidemiological Virology","KU Leuven, Clinical and Epidemiological Virology",Joan Marti-Carreras et al
EPI_ISL_420450,"KU Leuven, Clinical and Epidemiological Virology","KU Leuven, Clinical and Epidemiological Virology",Joan Marti-Carreras et al
EPI_ISL_462264,"KU Leuven, Rega Institute, Clinical and Epidemiological Virology","KU Leuven, Rega Institute, Clinical and Epidemiological Virology",Tony Wawina-Bokalanga et al
EPI_ISL_462236,"KU Leuven, Rega Institute, Clinical and Epidemiological Virology","KU Leuven, Rega Institute, Clinical and Epidemiological Virology",Tony Wawina-Bokalanga et al
EPI_ISL_462193,"KU Leuven, Rega Institute, Clinical and Epidemiological Virology","KU Leuven, Rega Institute, Clinical and Epidemiological Virology",Tony Wawina-Bokalanga et al
EPI_ISL_464072,"KU Leuven, Rega Institute, Clinical and Epidemiological Virology","KU Leuven, Rega Institute, Clinical and Epidemiological Virology",Tony Wawina-Bokalanga et al
EPI_ISL_420353,"KU Leuven, Clinical and Epidemiological Virology","KU Leuven, Clinical and Epidemiological Virology",Joan Marti-Carreras et al
EPI_ISL_464088,"KU Leuven, Rega Institute, Clinical and Epidemiological Virology","KU Leuven, Rega Institute, Clinical and Epidemiological Virology",Tony Wawina-Bokalanga et al
EPI_ISL_462243,"KU Leuven, Rega Institute, Clinical and Epidemiological Virology","KU Leuven, Rega Institute, Clinical and Epidemiological Virology",Tony Wawina-Bokalanga et al
EPI_ISL_420405,"KU Leuven, Clinical and Epidemiological Virology","KU Leuven, Clinical and Epidemiological Virology",Joan Marti-Carreras et al
EPI_ISL_462164,"KU Leuven, Rega Institute, Clinical and Epidemiological Virology","KU Leuven, Rega Institute, Clinical and Epidemiological Virology",Tony Wawina-Bokalanga et al
EPI_ISL_462222,"KU Leuven, Rega Institute, Clinical and Epidemiological Virology","KU Leuven, Rega Institute, Clinical and Epidemiological Virology",Tony Wawina-Bokalanga et al
EPI_ISL_464089,"KU Leuven, Rega Institute, Clinical and Epidemiological Virology","KU Leuven, Rega Institute, Clinical and Epidemiological Virology",Tony Wawina-Bokalanga et al
EPI_ISL_462195,"KU Leuven, Rega Institute, Clinical and Epidemiological Virology","KU Leuven, Rega Institute, Clinical and Epidemiological Virology",Tony Wawina-Bokalanga et al
EPI_ISL_462231,"KU Leuven, Rega Institute, Clinical and Epidemiological Virology","KU Leuven, Rega Institute, Clinical and Epidemiological Virology",Tony Wawina-Bokalanga et al
EPI_ISL_420341,"KU Leuven, Clinical and Epidemiological Virology","KU Leuven, Clinical and Epidemiological Virology",Joan Marti-Carreras et al
EPI_ISL_462238,"KU Leuven, Rega Institute, Clinical and Epidemiological Virology","KU Leuven, Rega Institute, Clinical and Epidemiological Virology",Tony Wawina-Bokalanga et al
EPI_ISL_420372,"KU Leuven, Clinical and Epidemiological Virology","KU Leuven, Clinical and Epidemiological Virology",Joan Marti-Carreras et al
EPI_ISL_462218,"KU Leuven, Rega Institute, Clinical and Epidemiological Virology","KU Leuven, Rega Institute, Clinical and Epidemiological Virology",Tony Wawina-Bokalanga et al
EPI_ISL_418985,"KU Leuven, Clinical and Epidemiological Virology","KU Leuven, Clinical and Epidemiological Virology",Bert Vanmechelen et al
EPI_ISL_420390,"KU Leuven, Clinical and Epidemiological Virology","KU Leuven, Clinical and Epidemiological Virology",Joan Marti-Carreras et al
EPI_ISL_420331,"KU Leuven, Clinical and Epidemiological Virology","KU Leuven, Clinical and Epidemiological Virology",Joan Marti-Carreras et al
EPI_ISL_464067,"KU Leuven, Rega Institute, Clinical and Epidemiological Virology","KU Leuven, Rega Institute, Clinical and Epidemiological Virology",Tony Wawina-Bokalanga et al
EPI_ISL_420399,"KU Leuven, Clinical and Epidemiological Virology","KU Leuven, Clinical and Epidemiological Virology",Joan Marti-Carreras et al
EPI_ISL_420345,"KU Leuven, Clinical and Epidemiological Virology","KU Leuven, Clinical and Epidemiological Virology",Joan Marti-Carreras et al
EPI_ISL_420386,"KU Leuven, Clinical and Epidemiological Virology","KU Leuven, Clinical and Epidemiological Virology",Joan Marti-Carreras et al
EPI_ISL_420330,"KU Leuven, Clinical and Epidemiological Virology","KU Leuven, Clinical and Epidemiological Virology",Joan Marti-Carreras et al
EPI_ISL_420444,"KU Leuven, Clinical and Epidemiological Virology","KU Leuven, Clinical and Epidemiological Virology",Joan Marti-Carreras et al
EPI_ISL_462217,"KU Leuven, Rega Institute, Clinical and Epidemiological Virology","KU Leuven, Rega Institute, Clinical and Epidemiological Virology",Tony Wawina-Bokalanga et al
EPI_ISL_462237,"KU Leuven, Rega Institute, Clinical and Epidemiological Virology","KU Leuven, Rega Institute, Clinical and Epidemiological Virology",Tony Wawina-Bokalanga et al
EPI_ISL_464068,"KU Leuven, Rega Institute, Clinical and Epidemiological Virology","KU Leuven, Rega Institute, Clinical and Epidemiological Virology",Tony Wawina-Bokalanga et al
EPI_ISL_420356,"KU Leuven, Clinical and Epidemiological Virology","KU Leuven, Clinical and Epidemiological Virology",Joan Marti-Carreras et al
EPI_ISL_420340,"KU Leuven, Clinical and Epidemiological Virology","KU Leuven, Clinical and Epidemiological Virology",Joan Marti-Carreras et al
EPI_ISL_420421,"KU Leuven, Clinical and Epidemiological Virology","KU Leuven, Clinical and Epidemiological Virology",Joan Marti-Carreras et al
EPI_ISL_417429,"KU Leuven, Clinical and Epidemiological Virology","KU Leuven, Clinical and Epidemiological Virology",Joan Marti-Carerras et al
EPI_ISL_420387,"KU Leuven, Clinical and Epidemiological Virology","KU Leuven, Clinical and Epidemiological Virology",Joan Marti-Carreras et al
EPI_ISL_462198,"KU Leuven, Rega Institute, Clinical and Epidemiological Virology","KU Leuven, Rega Institute, Clinical and Epidemiological Virology",Tony Wawina-Bokalanga et al
EPI_ISL_420391,"KU Leuven, Clinical and Epidemiological Virology","KU Leuven, Clinical and Epidemiological Virology",Joan Marti-Carreras et al
EPI_ISL_420378,"KU Leuven, Clinical and Epidemiological Virology","KU Leuven, Clinical and Epidemiological Virology",Joan Marti-Carreras et al
EPI_ISL_420388,"KU Leuven, Clinical and Epidemiological Virology","KU Leuven, Clinical and Epidemiological Virology",Joan Marti-Carreras et al
EPI_ISL_462265,"KU Leuven, Rega Institute, Clinical and Epidemiological Virology","KU Leuven, Rega Institute, Clinical and Epidemiological Virology",Tony Wawina-Bokalanga et al
EPI_ISL_420398,"KU Leuven, Clinical and Epidemiological Virology","KU Leuven, Clinical and Epidemiological Virology",Joan Marti-Carreras et al
EPI_ISL_462197,"KU Leuven, Rega Institute, Clinical and Epidemiological Virology","KU Leuven, Rega Institute, Clinical and Epidemiological Virology",Tony Wawina-Bokalanga et al
EPI_ISL_420418,"KU Leuven, Clinical and Epidemiological Virology","KU Leuven, Clinical and Epidemiological Virology",Joan Marti-Carreras et al
EPI_ISL_420383,"KU Leuven, Clinical and Epidemiological Virology","KU Leuven, Clinical and Epidemiological Virology",Joan Marti-Carreras et al
EPI_ISL_420429,"KU Leuven, Clinical and Epidemiological Virology","KU Leuven, Clinical and Epidemiological Virology",Joan Marti-Carreras et al
EPI_ISL_418795,"KU Leuven, Clinical and Epidemiological Virology","KU Leuven, Clinical and Epidemiological Virology",Bert Vanmechelen et al
EPI_ISL_420314,"KU Leuven, Clinical and Epidemiological Virology","KU Leuven, Clinical and Epidemiological Virology",Joan Marti-Carreras et al
EPI_ISL_420426,"KU Leuven, Clinical and Epidemiological Virology","KU Leuven, Clinical and Epidemiological Virology",Joan Marti-Carreras et al
EPI_ISL_420384,"KU Leuven, Clinical and Epidemiological Virology","KU Leuven, Clinical and Epidemiological Virology",Joan Marti-Carreras et al
EPI_ISL_420394,"KU Leuven, Clinical and Epidemiological Virology","KU Leuven, Clinical and Epidemiological Virology",Joan Marti-Carreras et al
EPI_ISL_420365,"KU Leuven, Clinical and Epidemiological Virology","KU Leuven, Clinical and Epidemiological Virology",Joan Marti-Carreras et al
EPI_ISL_462229,"KU Leuven, Rega Institute, Clinical and Epidemiological Virology","KU Leuven, Rega Institute, Clinical and Epidemiological Virology",Tony Wawina-Bokalanga et al
EPI_ISL_420336,"KU Leuven, Clinical and Epidemiological Virology","KU Leuven, Clinical and Epidemiological Virology",Joan Marti-Carreras et al
EPI_ISL_420337,"KU Leuven, Clinical and Epidemiological Virology","KU Leuven, Clinical and Epidemiological Virology",Joan Marti-Carreras et al
EPI_ISL_462219,"KU Leuven, Rega Institute, Clinical and Epidemiological Virology","KU Leuven, Rega Institute, Clinical and Epidemiological Virology",Tony Wawina-Bokalanga et al
EPI_ISL_420404,"KU Leuven, Clinical and Epidemiological Virology","KU Leuven, Clinical and Epidemiological Virology",Joan Marti-Carreras et al
EPI_ISL_420439,"KU Leuven, Clinical and Epidemiological Virology","KU Leuven, Clinical and Epidemiological Virology",Joan Marti-Carreras et al
EPI_ISL_462170,"KU Leuven, Rega Institute, Clinical and Epidemiological Virology","KU Leuven, Rega Institute, Clinical and Epidemiological Virology",Tony Wawina-Bokalanga et al
EPI_ISL_420423,"KU Leuven, Clinical and Epidemiological Virology","KU Leuven, Clinical and Epidemiological Virology",Joan Marti-Carreras et al
EPI_ISL_420401,"KU Leuven, Clinical and Epidemiological Virology","KU Leuven, Clinical and Epidemiological Virology",Joan Marti-Carreras et al
EPI_ISL_462267,"KU Leuven, Rega Institute, Clinical and Epidemiological Virology","KU Leuven, Rega Institute, Clinical and Epidemiological Virology",Tony Wawina-Bokalanga et al
EPI_ISL_462259,"KU Leuven, Rega Institute, Clinical and Epidemiological Virology","KU Leuven, Rega Institute, Clinical and Epidemiological Virology",Tony Wawina-Bokalanga et al
EPI_ISL_415158,"KU Leuven, Clinical and Epidemiological Virology","KU Leuven, Clinical and Epidemiological Virology",Bert Vanmechelen et al
EPI_ISL_420430,"KU Leuven, Clinical and Epidemiological Virology","KU Leuven, Clinical and Epidemiological Virology",Joan Marti-Carreras et al
EPI_ISL_420316,"KU Leuven, Clinical and Epidemiological Virology","KU Leuven, Clinical and Epidemiological Virology",Joan Marti-Carreras et al
EPI_ISL_420443,"KU Leuven, Clinical and Epidemiological Virology","KU Leuven, Clinical and Epidemiological Virology",Joan Marti-Carreras et al
EPI_ISL_420441,"KU Leuven, Clinical and Epidemiological Virology","KU Leuven, Clinical and Epidemiological Virology",Joan Marti-Carreras et al
EPI_ISL_420425,"KU Leuven, Clinical and Epidemiological Virology","KU Leuven, Clinical and Epidemiological Virology",Joan Marti-Carreras et al
EPI_ISL_464086,"KU Leuven, Rega Institute, Clinical and Epidemiological Virology","KU Leuven, Rega Institute, Clinical and Epidemiological Virology",Tony Wawina-Bokalanga et al
EPI_ISL_420452,"KU Leuven, Clinical and Epidemiological Virology","KU Leuven, Clinical and Epidemiological Virology",Joan Marti-Carreras et al
EPI_ISL_462255,"KU Leuven, Rega Institute, Clinical and Epidemiological Virology","KU Leuven, Rega Institute, Clinical and Epidemiological Virology",Tony Wawina-Bokalanga et al
EPI_ISL_462256,"KU Leuven, Rega Institute, Clinical and Epidemiological Virology","KU Leuven, Rega Institute, Clinical and Epidemiological Virology",Tony Wawina-Bokalanga et al
EPI_ISL_420379,"KU Leuven, Clinical and Epidemiological Virology","KU Leuven, Clinical and Epidemiological Virology",Joan Marti-Carreras et al
EPI_ISL_420434,"KU Leuven, Clinical and Epidemiological Virology","KU Leuven, Clinical and Epidemiological Virology",Joan Marti-Carreras et al
EPI_ISL_462247,"KU Leuven, Rega Institute, Clinical and Epidemiological Virology","KU Leuven, Rega Institute, Clinical and Epidemiological Virology",Tony Wawina-Bokalanga et al
EPI_ISL_420317,"KU Leuven, Clinical and Epidemiological Virology","KU Leuven, Clinical and Epidemiological Virology",Joan Marti-Carreras et al
EPI_ISL_462273,"KU Leuven, Rega Institute, Clinical and Epidemiological Virology","KU Leuven, Rega Institute, Clinical and Epidemiological Virology",Tony Wawina-Bokalanga et al
EPI_ISL_420344,"KU Leuven, Clinical and Epidemiological Virology","KU Leuven, Clinical and Epidemiological Virology",Joan Marti-Carreras et al
EPI_ISL_462158,"KU Leuven, Rega Institute, Clinical and Epidemiological Virology","KU Leuven, Rega Institute, Clinical and Epidemiological Virology",Tony Wawina-Bokalanga et al
EPI_ISL_462240,"KU Leuven, Rega Institute, Clinical and Epidemiological Virology","KU Leuven, Rega Institute, Clinical and Epidemiological Virology",Tony Wawina-Bokalanga et al
EPI_ISL_420355,"KU Leuven, Clinical and Epidemiological Virology","KU Leuven, Clinical and Epidemiological Virology",Joan Marti-Carreras et al
EPI_ISL_462169,"KU Leuven, Rega Institute, Clinical and Epidemiological Virology","KU Leuven, Rega Institute, Clinical and Epidemiological Virology",Tony Wawina-Bokalanga et al
EPI_ISL_418986,"KU Leuven, Clinical and Epidemiological Virology","KU Leuven, Clinical and Epidemiological Virology",Bert Vanmechelen et al
EPI_ISL_420333,"KU Leuven, Clinical and Epidemiological Virology","KU Leuven, Clinical and Epidemiological Virology",Joan Marti-Carreras et al
EPI_ISL_420395,"KU Leuven, Clinical and Epidemiological Virology","KU Leuven, Clinical and Epidemiological Virology",Joan Marti-Carreras et al
EPI_ISL_417430,"KU Leuven, Clinical and Epidemiological Virology","KU Leuven, Clinical and Epidemiological Virology",Joan Marti-Carerras et al
EPI_ISL_418989,"KU Leuven, Clinical and Epidemiological Virology","KU Leuven, Clinical and Epidemiological Virology",Bert Vanmechelen et al
EPI_ISL_420315,"KU Leuven, Clinical and Epidemiological Virology","KU Leuven, Clinical and Epidemiological Virology",Joan Marti-Carreras et al
EPI_ISL_458230,"KU Leuven, Rega Institute, Clinical and Epidemiological Virology","KU Leuven, Rega Institute, Clinical and Epidemiological Virology",Tony Wawina-Bokalanga et al
EPI_ISL_458229,"KU Leuven, Rega Institute, Clinical and Epidemiological Virology","KU Leuven, Rega Institute, Clinical and Epidemiological Virology",Tony Wawina-Bokalanga et al
EPI_ISL_458235,"KU Leuven, Rega Institute, Clinical and Epidemiological Virology","KU Leuven, Rega Institute, Clinical and Epidemiological Virology",Tony Wawina-Bokalanga et al
EPI_ISL_458228,"KU Leuven, Rega Institute, Clinical and Epidemiological Virology","KU Leuven, Rega Institute, Clinical and Epidemiological Virology",Tony Wawina-Bokalanga et al
EPI_ISL_458232,"KU Leuven, Rega Institute, Clinical and Epidemiological Virology","KU Leuven, Rega Institute, Clinical and Epidemiological Virology",Tony Wawina-Bokalanga et al
EPI_ISL_458231,"KU Leuven, Rega Institute, Clinical and Epidemiological Virology","KU Leuven, Rega Institute, Clinical and Epidemiological Virology",Tony Wawina-Bokalanga et al
EPI_ISL_458180,"KU Leuven, Rega Institute, Clinical and Epidemiological Virology","KU Leuven, Rega Institute, Clinical and Epidemiological Virology",Tony Wawina-Bokalanga et al
EPI_ISL_458181,"KU Leuven, Rega Institute, Clinical and Epidemiological Virology","KU Leuven, Rega Institute, Clinical and Epidemiological Virology",Tony Wawina-Bokalanga et al
EPI_ISL_458182,"KU Leuven, Rega Institute, Clinical and Epidemiological Virology","KU Leuven, Rega Institute, Clinical and Epidemiological Virology",Tony Wawina-Bokalanga et al
EPI_ISL_458183,"KU Leuven, Rega Institute, Clinical and Epidemiological Virology","KU Leuven, Rega Institute, Clinical and Epidemiological Virology",Tony Wawina-Bokalanga et al
EPI_ISL_458184,"KU Leuven, Rega Institute, Clinical and Epidemiological Virology","KU Leuven, Rega Institute, Clinical and Epidemiological Virology",Tony Wawina-Bokalanga et al
EPI_ISL_458185,"KU Leuven, Rega Institute, Clinical and Epidemiological Virology","KU Leuven, Rega Institute, Clinical and Epidemiological Virology",Tony Wawina-Bokalanga et al
EPI_ISL_458186,"KU Leuven, Rega Institute, Clinical and Epidemiological Virology","KU Leuven, Rega Institute, Clinical and Epidemiological Virology",Tony Wawina-Bokalanga et al
EPI_ISL_458156,"KU Leuven, Rega Institute, Clinical and Epidemiological Virology","KU Leuven, Rega Institute, Clinical and Epidemiological Virology",Tony Wawina-Bokalanga et al
EPI_ISL_458157,"KU Leuven, Rega Institute, Clinical and Epidemiological Virology","KU Leuven, Rega Institute, Clinical and Epidemiological Virology",Tony Wawina-Bokalanga et al
EPI_ISL_458158,"KU Leuven, Rega Institute, Clinical and Epidemiological Virology","KU Leuven, Rega Institute, Clinical and Epidemiological Virology",Tony Wawina-Bokalanga et al
EPI_ISL_458159,"KU Leuven, Rega Institute, Clinical and Epidemiological Virology","KU Leuven, Rega Institute, Clinical and Epidemiological Virology",Tony Wawina-Bokalanga et al
EPI_ISL_458160,"KU Leuven, Rega Institute, Clinical and Epidemiological Virology","KU Leuven, Rega Institute, Clinical and Epidemiological Virology",Tony Wawina-Bokalanga et al
EPI_ISL_458161,"KU Leuven, Rega Institute, Clinical and Epidemiological Virology","KU Leuven, Rega Institute, Clinical and Epidemiological Virology",Tony Wawina-Bokalanga et al
EPI_ISL_458162,"KU Leuven, Rega Institute, Clinical and Epidemiological Virology","KU Leuven, Rega Institute, Clinical and Epidemiological Virology",Tony Wawina-Bokalanga et al
EPI_ISL_458163,"KU Leuven, Rega Institute, Clinical and Epidemiological Virology","KU Leuven, Rega Institute, Clinical and Epidemiological Virology",Tony Wawina-Bokalanga et al
EPI_ISL_458164,"KU Leuven, Rega Institute, Clinical and Epidemiological Virology","KU Leuven, Rega Institute, Clinical and Epidemiological Virology",Tony Wawina-Bokalanga et al
EPI_ISL_458165,"KU Leuven, Rega Institute, Clinical and Epidemiological Virology","KU Leuven, Rega Institute, Clinical and Epidemiological Virology",Tony Wawina-Bokalanga et al
EPI_ISL_458166,"KU Leuven, Rega Institute, Clinical and Epidemiological Virology","KU Leuven, Rega Institute, Clinical and Epidemiological Virology",Tony Wawina-Bokalanga et al
EPI_ISL_458167,"KU Leuven, Rega Institute, Clinical and Epidemiological Virology","KU Leuven, Rega Institute, Clinical and Epidemiological Virology",Tony Wawina-Bokalanga et al
EPI_ISL_458168,"KU Leuven, Rega Institute, Clinical and Epidemiological Virology","KU Leuven, Rega Institute, Clinical and Epidemiological Virology",Tony Wawina-Bokalanga et al
EPI_ISL_458169,"KU Leuven, Rega Institute, Clinical and Epidemiological Virology","KU Leuven, Rega Institute, Clinical and Epidemiological Virology",Tony Wawina-Bokalanga et al
EPI_ISL_458170,"KU Leuven, Rega Institute, Clinical and Epidemiological Virology","KU Leuven, Rega Institute, Clinical and Epidemiological Virology",Tony Wawina-Bokalanga et al
EPI_ISL_458171,"KU Leuven, Rega Institute, Clinical and Epidemiological Virology","KU Leuven, Rega Institute, Clinical and Epidemiological Virology",Tony Wawina-Bokalanga et al
EPI_ISL_458172,"KU Leuven, Rega Institute, Clinical and Epidemiological Virology","KU Leuven, Rega Institute, Clinical and Epidemiological Virology",Tony Wawina-Bokalanga et al
EPI_ISL_458173,"KU Leuven, Rega Institute, Clinical and Epidemiological Virology","KU Leuven, Rega Institute, Clinical and Epidemiological Virology",Tony Wawina-Bokalanga et al
EPI_ISL_458174,"KU Leuven, Rega Institute, Clinical and Epidemiological Virology","KU Leuven, Rega Institute, Clinical and Epidemiological Virology",Tony Wawina-Bokalanga et al
EPI_ISL_458175,"KU Leuven, Rega Institute, Clinical and Epidemiological Virology","KU Leuven, Rega Institute, Clinical and Epidemiological Virology",Tony Wawina-Bokalanga et al
EPI_ISL_458176,"KU Leuven, Rega Institute, Clinical and Epidemiological Virology","KU Leuven, Rega Institute, Clinical and Epidemiological Virology",Tony Wawina-Bokalanga et al
EPI_ISL_458177,"KU Leuven, Rega Institute, Clinical and Epidemiological Virology","KU Leuven, Rega Institute, Clinical and Epidemiological Virology",Tony Wawina-Bokalanga et al
EPI_ISL_458178,"KU Leuven, Rega Institute, Clinical and Epidemiological Virology","KU Leuven, Rega Institute, Clinical and Epidemiological Virology",Tony Wawina-Bokalanga et al
EPI_ISL_458179,"KU Leuven, Rega Institute, Clinical and Epidemiological Virology","KU Leuven, Rega Institute, Clinical and Epidemiological Virology",Tony Wawina-Bokalanga et al
EPI_ISL_458187,"KU Leuven, Rega Institute, Clinical and Epidemiological Virology","KU Leuven, Rega Institute, Clinical and Epidemiological Virology",Tony Wawina-Bokalanga et al
EPI_ISL_458188,"KU Leuven, Rega Institute, Clinical and Epidemiological Virology","KU Leuven, Rega Institute, Clinical and Epidemiological Virology",Tony Wawina-Bokalanga et al
EPI_ISL_458189,"KU Leuven, Rega Institute, Clinical and Epidemiological Virology","KU Leuven, Rega Institute, Clinical and Epidemiological Virology",Tony Wawina-Bokalanga et al
EPI_ISL_458190,"KU Leuven, Rega Institute, Clinical and Epidemiological Virology","KU Leuven, Rega Institute, Clinical and Epidemiological Virology",Tony Wawina-Bokalanga et al
EPI_ISL_458191,"KU Leuven, Rega Institute, Clinical and Epidemiological Virology","KU Leuven, Rega Institute, Clinical and Epidemiological Virology",Tony Wawina-Bokalanga et al
EPI_ISL_458192,"KU Leuven, Rega Institute, Clinical and Epidemiological Virology","KU Leuven, Rega Institute, Clinical and Epidemiological Virology",Tony Wawina-Bokalanga et al
EPI_ISL_458193,"KU Leuven, Rega Institute, Clinical and Epidemiological Virology","KU Leuven, Rega Institute, Clinical and Epidemiological Virology",Tony Wawina-Bokalanga et al
EPI_ISL_458194,"KU Leuven, Rega Institute, Clinical and Epidemiological Virology","KU Leuven, Rega Institute, Clinical and Epidemiological Virology",Tony Wawina-Bokalanga et al
EPI_ISL_458195,"KU Leuven, Rega Institute, Clinical and Epidemiological Virology","KU Leuven, Rega Institute, Clinical and Epidemiological Virology",Tony Wawina-Bokalanga et al
EPI_ISL_458196,"KU Leuven, Rega Institute, Clinical and Epidemiological Virology","KU Leuven, Rega Institute, Clinical and Epidemiological Virology",Tony Wawina-Bokalanga et al
EPI_ISL_458197,"KU Leuven, Rega Institute, Clinical and Epidemiological Virology","KU Leuven, Rega Institute, Clinical and Epidemiological Virology",Tony Wawina-Bokalanga et al
EPI_ISL_458198,"KU Leuven, Rega Institute, Clinical and Epidemiological Virology","KU Leuven, Rega Institute, Clinical and Epidemiological Virology",Tony Wawina-Bokalanga et al
EPI_ISL_458199,"KU Leuven, Rega Institute, Clinical and Epidemiological Virology","KU Leuven, Rega Institute, Clinical and Epidemiological Virology",Tony Wawina-Bokalanga et al
EPI_ISL_458200,"KU Leuven, Rega Institute, Clinical and Epidemiological Virology","KU Leuven, Rega Institute, Clinical and Epidemiological Virology",Tony Wawina-Bokalanga et al
EPI_ISL_458201,"KU Leuven, Rega Institute, Clinical and Epidemiological Virology","KU Leuven, Rega Institute, Clinical and Epidemiological Virology",Tony Wawina-Bokalanga et al
EPI_ISL_458202,"KU Leuven, Rega Institute, Clinical and Epidemiological Virology","KU Leuven, Rega Institute, Clinical and Epidemiological Virology",Tony Wawina-Bokalanga et al
EPI_ISL_458203,"KU Leuven, Rega Institute, Clinical and Epidemiological Virology","KU Leuven, Rega Institute, Clinical and Epidemiological Virology",Tony Wawina-Bokalanga et al
EPI_ISL_458204,"KU Leuven, Rega Institute, Clinical and Epidemiological Virology","KU Leuven, Rega Institute, Clinical and Epidemiological Virology",Tony Wawina-Bokalanga et al
EPI_ISL_458205,"KU Leuven, Rega Institute, Clinical and Epidemiological Virology","KU Leuven, Rega Institute, Clinical and Epidemiological Virology",Tony Wawina-Bokalanga et al
EPI_ISL_458206,"KU Leuven, Rega Institute, Clinical and Epidemiological Virology","KU Leuven, Rega Institute, Clinical and Epidemiological Virology",Tony Wawina-Bokalanga et al
EPI_ISL_458207,"KU Leuven, Rega Institute, Clinical and Epidemiological Virology","KU Leuven, Rega Institute, Clinical and Epidemiological Virology",Tony Wawina-Bokalanga et al
EPI_ISL_458208,"KU Leuven, Rega Institute, Clinical and Epidemiological Virology","KU Leuven, Rega Institute, Clinical and Epidemiological Virology",Tony Wawina-Bokalanga et al
EPI_ISL_458209,"KU Leuven, Rega Institute, Clinical and Epidemiological Virology","KU Leuven, Rega Institute, Clinical and Epidemiological Virology",Tony Wawina-Bokalanga et al
EPI_ISL_458210,"KU Leuven, Rega Institute, Clinical and Epidemiological Virology","KU Leuven, Rega Institute, Clinical and Epidemiological Virology",Tony Wawina-Bokalanga et al
EPI_ISL_458211,"KU Leuven, Rega Institute, Clinical and Epidemiological Virology","KU Leuven, Rega Institute, Clinical and Epidemiological Virology",Tony Wawina-Bokalanga et al
EPI_ISL_458212,"KU Leuven, Rega Institute, Clinical and Epidemiological Virology","KU Leuven, Rega Institute, Clinical and Epidemiological Virology",Tony Wawina-Bokalanga et al
EPI_ISL_458213,"KU Leuven, Rega Institute, Clinical and Epidemiological Virology","KU Leuven, Rega Institute, Clinical and Epidemiological Virology",Tony Wawina-Bokalanga et al
EPI_ISL_458214,"KU Leuven, Rega Institute, Clinical and Epidemiological Virology","KU Leuven, Rega Institute, Clinical and Epidemiological Virology",Tony Wawina-Bokalanga et al
EPI_ISL_458215,"KU Leuven, Rega Institute, Clinical and Epidemiological Virology","KU Leuven, Rega Institute, Clinical and Epidemiological Virology",Tony Wawina-Bokalanga et al
EPI_ISL_458216,"KU Leuven, Rega Institute, Clinical and Epidemiological Virology","KU Leuven, Rega Institute, Clinical and Epidemiological Virology",Tony Wawina-Bokalanga et al
EPI_ISL_458217,"KU Leuven, Rega Institute, Clinical and Epidemiological Virology","KU Leuven, Rega Institute, Clinical and Epidemiological Virology",Tony Wawina-Bokalanga et al
EPI_ISL_458218,"KU Leuven, Rega Institute, Clinical and Epidemiological Virology","KU Leuven, Rega Institute, Clinical and Epidemiological Virology",Tony Wawina-Bokalanga et al
EPI_ISL_458219,"KU Leuven, Rega Institute, Clinical and Epidemiological Virology","KU Leuven, Rega Institute, Clinical and Epidemiological Virology",Tony Wawina-Bokalanga et al
EPI_ISL_458220,"KU Leuven, Rega Institute, Clinical and Epidemiological Virology","KU Leuven, Rega Institute, Clinical and Epidemiological Virology",Tony Wawina-Bokalanga et al
EPI_ISL_458221,"KU Leuven, Rega Institute, Clinical and Epidemiological Virology","KU Leuven, Rega Institute, Clinical and Epidemiological Virology",Tony Wawina-Bokalanga et al
EPI_ISL_458222,"KU Leuven, Rega Institute, Clinical and Epidemiological Virology","KU Leuven, Rega Institute, Clinical and Epidemiological Virology",Tony Wawina-Bokalanga et al
EPI_ISL_458223,"KU Leuven, Rega Institute, Clinical and Epidemiological Virology","KU Leuven, Rega Institute, Clinical and Epidemiological Virology",Tony Wawina-Bokalanga et al
EPI_ISL_458224,"KU Leuven, Rega Institute, Clinical and Epidemiological Virology","KU Leuven, Rega Institute, Clinical and Epidemiological Virology",Tony Wawina-Bokalanga et al
EPI_ISL_458225,"KU Leuven, Rega Institute, Clinical and Epidemiological Virology","KU Leuven, Rega Institute, Clinical and Epidemiological Virology",Tony Wawina-Bokalanga et al
EPI_ISL_458226,"KU Leuven, Rega Institute, Clinical and Epidemiological Virology","KU Leuven, Rega Institute, Clinical and Epidemiological Virology",Tony Wawina-Bokalanga et al
EPI_ISL_458227,"KU Leuven, Rega Institute, Clinical and Epidemiological Virology","KU Leuven, Rega Institute, Clinical and Epidemiological Virology",Tony Wawina-Bokalanga et al
EPI_ISL_458233,"KU Leuven, Rega Institute, Clinical and Epidemiological Virology","KU Leuven, Rega Institute, Clinical and Epidemiological Virology",Tony Wawina-Bokalanga et al
EPI_ISL_458234,"KU Leuven, Rega Institute, Clinical and Epidemiological Virology","KU Leuven, Rega Institute, Clinical and Epidemiological Virology",Tony Wawina-Bokalanga et al
EPI_ISL_464090,"KU Leuven, Rega Institute, Clinical and Epidemiological Virology","KU Leuven, Rega Institute, Clinical and Epidemiological Virology",Tony Wawina-Bokalanga et al
EPI_ISL_462221,"KU Leuven, Rega Institute, Clinical and Epidemiological Virology","KU Leuven, Rega Institute, Clinical and Epidemiological Virology",Tony Wawina-Bokalanga et al
EPI_ISL_420346,"KU Leuven, Clinical and Epidemiological Virology","KU Leuven, Clinical and Epidemiological Virology",Joan Marti-Carreras et al
EPI_ISL_462248,"KU Leuven, Rega Institute, Clinical and Epidemiological Virology","KU Leuven, Rega Institute, Clinical and Epidemiological Virology",Tony Wawina-Bokalanga et al
EPI_ISL_420370,"KU Leuven, Clinical and Epidemiological Virology","KU Leuven, Clinical and Epidemiological Virology",Joan Marti-Carreras et al
EPI_ISL_462234,"KU Leuven, Rega Institute, Clinical and Epidemiological Virology","KU Leuven, Rega Institute, Clinical and Epidemiological Virology",Tony Wawina-Bokalanga et al
EPI_ISL_462232,"KU Leuven, Rega Institute, Clinical and Epidemiological Virology","KU Leuven, Rega Institute, Clinical and Epidemiological Virology",Tony Wawina-Bokalanga et al
EPI_ISL_420377,"KU Leuven, Clinical and Epidemiological Virology","KU Leuven, Clinical and Epidemiological Virology",Joan Marti-Carreras et al
EPI_ISL_462168,"KU Leuven, Rega Institute, Clinical and Epidemiological Virology","KU Leuven, Rega Institute, Clinical and Epidemiological Virology",Tony Wawina-Bokalanga et al
EPI_ISL_462274,"KU Leuven, Rega Institute, Clinical and Epidemiological Virology","KU Leuven, Rega Institute, Clinical and Epidemiological Virology",Tony Wawina-Bokalanga et al
EPI_ISL_415156,"KU Leuven, Clinical and Epidemiological Virology","KU Leuven, Clinical and Epidemiological Virology",Bert Vanmechelen et al
EPI_ISL_420339,"KU Leuven, Clinical and Epidemiological Virology","KU Leuven, Clinical and Epidemiological Virology",Joan Marti-Carreras et al
EPI_ISL_416469,"KU Leuven, Clinical and Epidemiological Virology","KU Leuven, Clinical and Epidemiological Virology",Bert Vanmechelen et al
EPI_ISL_462214,"KU Leuven, Rega Institute, Clinical and Epidemiological Virology","KU Leuven, Rega Institute, Clinical and Epidemiological Virology",Tony Wawina-Bokalanga et al
EPI_ISL_462251,"KU Leuven, Rega Institute, Clinical and Epidemiological Virology","KU Leuven, Rega Institute, Clinical and Epidemiological Virology",Tony Wawina-Bokalanga et al
EPI_ISL_417426,"KU Leuven, Clinical and Epidemiological Virology","KU Leuven, Clinical and Epidemiological Virology",Joan Marti-Carerras et al
EPI_ISL_420369,"KU Leuven, Clinical and Epidemiological Virology","KU Leuven, Clinical and Epidemiological Virology",Joan Marti-Carreras et al
EPI_ISL_462185,"KU Leuven, Rega Institute, Clinical and Epidemiological Virology","KU Leuven, Rega Institute, Clinical and Epidemiological Virology",Tony Wawina-Bokalanga et al
EPI_ISL_418793,"KU Leuven, Clinical and Epidemiological Virology","KU Leuven, Clinical and Epidemiological Virology",Bert Vanmechelen et al
EPI_ISL_420427,"KU Leuven, Clinical and Epidemiological Virology","KU Leuven, Clinical and Epidemiological Virology",Joan Marti-Carreras et al
EPI_ISL_462212,"KU Leuven, Rega Institute, Clinical and Epidemiological Virology","KU Leuven, Rega Institute, Clinical and Epidemiological Virology",Tony Wawina-Bokalanga et al
EPI_ISL_420318,"KU Leuven, Clinical and Epidemiological Virology","KU Leuven, Clinical and Epidemiological Virology",Joan Marti-Carreras et al
EPI_ISL_462245,"KU Leuven, Rega Institute, Clinical and Epidemiological Virology","KU Leuven, Rega Institute, Clinical and Epidemiological Virology",Tony Wawina-Bokalanga et al
EPI_ISL_464071,"KU Leuven, Rega Institute, Clinical and Epidemiological Virology","KU Leuven, Rega Institute, Clinical and Epidemiological Virology",Tony Wawina-Bokalanga et al
EPI_ISL_425048,Lab voor klinische biologie,Onderzoeksgroep Virologie,Laurens Lambrechts et al
EPI_ISL_425054,Lab voor klinische biologie,Onderzoeksgroep Virologie,Nick Vereecke et al
EPI_ISL_419259,Lab voor klinische biologie,Onderzoeksgroep Virologie,Laurens Lambrechts et al
EPI_ISL_419264,Lab voor klinische biologie,Onderzoeksgroep Virologie,Nick Vereecke et al
EPI_ISL_425055,Lab voor klinische biologie,Onderzoeksgroep Virologie,Nick Vereecke et al
EPI_ISL_425056,Lab voor klinische biologie,Onderzoeksgroep Virologie,Laurens Lambrechts et al
EPI_ISL_425057,Lab voor klinische biologie,Onderzoeksgroep Virologie,Laurens Lambrechts et al
EPI_ISL_425058,Lab voor klinische biologie,Onderzoeksgroep Virologie,Laurens Lambrechts et al
EPI_ISL_425059,Lab voor klinische biologie,Onderzoeksgroep Virologie,Nick Vereecke et al
EPI_ISL_425050,Lab voor klinische biologie,Onderzoeksgroep Virologie,Laurens Lambrechts et al
EPI_ISL_425060,Lab voor klinische biologie,Onderzoeksgroep Virologie,Nick Vereecke et al
EPI_ISL_425061,Lab voor klinische biologie,Onderzoeksgroep Virologie,Nick Vereecke et al
EPI_ISL_425062,Lab voor klinische biologie,Onderzoeksgroep Virologie,Laurens Lambrechts et al
EPI_ISL_451164,Lab voor klinische biologie,Onderzoeksgroep Virologie,Laurens Lambrechts et al
EPI_ISL_425063,Lab voor klinische biologie,Onderzoeksgroep Virologie,Laurens Lambrechts et al
EPI_ISL_425064,Lab voor klinische biologie,Onderzoeksgroep Virologie,Laurens Lambrechts et al
EPI_ISL_434347,Lab voor klinische biologie,Onderzoeksgroep Virologie,Laurens Lambrechts et al
EPI_ISL_425051,Lab voor klinische biologie,Onderzoeksgroep Virologie,Nick Vereecke et al
EPI_ISL_434348,Lab voor klinische biologie,Onderzoeksgroep Virologie,Laurens Lambrechts et al
EPI_ISL_434349,Lab voor klinische biologie,Onderzoeksgroep Virologie,Laurens Lambrechts et al
EPI_ISL_434350,Lab voor klinische biologie,Onderzoeksgroep Virologie,Laurens Lambrechts et al
EPI_ISL_434351,Lab voor klinische biologie,Onderzoeksgroep Virologie,Laurens Lambrechts et al
EPI_ISL_434352,Lab voor klinische biologie,Onderzoeksgroep Virologie,Laurens Lambrechts et al
EPI_ISL_434353,Lab voor klinische biologie,Onderzoeksgroep Virologie,Laurens Lambrechts et al
EPI_ISL_434354,Lab voor klinische biologie,Onderzoeksgroep Virologie,Laurens Lambrechts et al
EPI_ISL_434355,Lab voor klinische biologie,Onderzoeksgroep Virologie,Laurens Lambrechts et al
EPI_ISL_434356,Lab voor klinische biologie,Onderzoeksgroep Virologie,Nick Vereecke et al
EPI_ISL_419266,Lab voor klinische biologie,Onderzoeksgroep Virologie,Nick Vereecke et al
EPI_ISL_434357,Lab voor klinische biologie,Onderzoeksgroep Virologie,Nick Vereecke et al
EPI_ISL_434358,Lab voor klinische biologie,Onderzoeksgroep Virologie,Nick Vereecke et al
EPI_ISL_434360,Lab voor klinische biologie,Onderzoeksgroep Virologie,Nick Vereecke et al
EPI_ISL_434361,Lab voor klinische biologie,Onderzoeksgroep Virologie,Nick Vereecke et al
EPI_ISL_434362,Lab voor klinische biologie,Onderzoeksgroep Virologie,Nick Vereecke et al
EPI_ISL_434363,Lab voor klinische biologie,Onderzoeksgroep Virologie,Nick Vereecke et al
EPI_ISL_434365,Lab voor klinische biologie,Onderzoeksgroep Virologie,Nick Vereecke et al
EPI_ISL_451165,Lab voor klinische biologie,Onderzoeksgroep Virologie,Laurens Lambrechts et al
EPI_ISL_451166,Lab voor klinische biologie,Onderzoeksgroep Virologie,Laurens Lambrechts et al
EPI_ISL_451167,Lab voor klinische biologie,Onderzoeksgroep Virologie,Laurens Lambrechts et al
EPI_ISL_451168,Lab voor klinische biologie,Onderzoeksgroep Virologie,Laurens Lambrechts et al
EPI_ISL_451169,Lab voor klinische biologie,Onderzoeksgroep Virologie,Laurens Lambrechts et al
EPI_ISL_451170,Lab voor klinische biologie,Onderzoeksgroep Virologie,Laurens Lambrechts et al
EPI_ISL_419265,Lab voor klinische biologie,Onderzoeksgroep Virologie,Laurens Lambrechts et al
EPI_ISL_451171,Lab voor klinische biologie,Onderzoeksgroep Virologie,Laurens Lambrechts et al
EPI_ISL_451173,Lab voor klinische biologie,Onderzoeksgroep Virologie,Laurens Lambrechts et al
EPI_ISL_451174,Lab voor klinische biologie,Onderzoeksgroep Virologie,Nick Vereecke et al
EPI_ISL_451175,Lab voor klinische biologie,Onderzoeksgroep Virologie,Nick Vereecke et al
EPI_ISL_451176,Lab voor klinische biologie,Onderzoeksgroep Virologie,Nick Vereecke et al
EPI_ISL_451177,Lab voor klinische biologie,Onderzoeksgroep Virologie,Nick Vereecke et al
EPI_ISL_451178,Lab voor klinische biologie,Onderzoeksgroep Virologie,Nick Vereecke et al
EPI_ISL_451179,Lab voor klinische biologie,Onderzoeksgroep Virologie,Nick Vereecke et al
EPI_ISL_451180,Lab voor klinische biologie,Onderzoeksgroep Virologie,Nick Vereecke et al
EPI_ISL_451181,Lab voor klinische biologie,Onderzoeksgroep Virologie,Nick Vereecke et al
EPI_ISL_451182,Lab voor klinische biologie,Onderzoeksgroep Virologie,Nick Vereecke et al
EPI_ISL_468727,Lab voor klinische biologie,Onderzoeksgroep Virologie,Laurens Lambrechts et al
EPI_ISL_468728,Lab voor klinische biologie,Onderzoeksgroep Virologie,Laurens Lambrechts et al
EPI_ISL_468730,Lab voor klinische biologie,Onderzoeksgroep Virologie,Laurens Lambrechts et al
EPI_ISL_468729,Lab voor klinische biologie,Onderzoeksgroep Virologie,Laurens Lambrechts et al
EPI_ISL_425052,Lab voor klinische biologie,Onderzoeksgroep Virologie,Nick Vereecke et al
EPI_ISL_468731,Lab voor klinische biologie,Onderzoeksgroep Virologie,Laurens Lambrechts et al
EPI_ISL_468732,Lab voor klinische biologie,Onderzoeksgroep Virologie,Laurens Lambrechts et al
EPI_ISL_468733,Lab voor klinische biologie,Onderzoeksgroep Virologie,Laurens Lambrechts et al
EPI_ISL_468734,Lab voor klinische biologie,Onderzoeksgroep Virologie,Laurens Lambrechts et al
EPI_ISL_468735,Lab voor klinische biologie,Onderzoeksgroep Virologie,Laurens Lambrechts et al
EPI_ISL_468736,Lab voor klinische biologie,Onderzoeksgroep Virologie,Nick Vereecke et al
EPI_ISL_468737,Lab voor klinische biologie,Onderzoeksgroep Virologie,Nick Vereecke et al
EPI_ISL_425053,Lab voor klinische biologie,Onderzoeksgroep Virologie,Nick Vereecke et al
EPI_ISL_468738,Lab voor klinische biologie,Onderzoeksgroep Virologie,Nick Vereecke et al
EPI_ISL_468739,Lab voor klinische biologie,Onderzoeksgroep Virologie,Nick Vereecke et al
EPI_ISL_468740,Lab voor klinische biologie,Onderzoeksgroep Virologie,Nick Vereecke et al
EPI_ISL_468741,Lab voor klinische biologie,Onderzoeksgroep Virologie,Nick Vereecke et al
EPI_ISL_468742,Lab voor klinische biologie,Onderzoeksgroep Virologie,Nick Vereecke et al
EPI_ISL_468743,Lab voor klinische biologie,Onderzoeksgroep Virologie,Nick Vereecke et al
EPI_ISL_468744,Lab voor klinische biologie,Onderzoeksgroep Virologie,Nick Vereecke et al
EPI_ISL_468745,Lab voor klinische biologie,Onderzoeksgroep Virologie,Nick Vereecke et al
EPI_ISL_468746,Lab voor klinische biologie,Onderzoeksgroep Virologie,Nick Vereecke et al
EPI_ISL_447125,Department of Clinical Microbiology,GIGA Medical Genomics,Keith Durkin et al
EPI_ISL_447126,Department of Clinical Microbiology,GIGA Medical Genomics,Keith Durkin et al
EPI_ISL_447141,Department of Clinical Microbiology,GIGA Medical Genomics,Keith Durkin et al
EPI_ISL_447127,Department of Clinical Microbiology,GIGA Medical Genomics,Keith Durkin et al
EPI_ISL_447128,Department of Clinical Microbiology,GIGA Medical Genomics,Keith Durkin et al
EPI_ISL_447129,Department of Clinical Microbiology,GIGA Medical Genomics,Keith Durkin et al
EPI_ISL_447130,Department of Clinical Microbiology,GIGA Medical Genomics,Keith Durkin et al
EPI_ISL_447131,Department of Clinical Microbiology,GIGA Medical Genomics,Keith Durkin et al
EPI_ISL_447132,Department of Clinical Microbiology,GIGA Medical Genomics,Keith Durkin et al
EPI_ISL_447133,Department of Clinical Microbiology,GIGA Medical Genomics,Keith Durkin et al
EPI_ISL_447134,Department of Clinical Microbiology,GIGA Medical Genomics,Keith Durkin et al
EPI_ISL_447135,Department of Clinical Microbiology,GIGA Medical Genomics,Keith Durkin et al
EPI_ISL_421182,Department of Clinical Microbiology,GIGA Medical Genomics,Keith Durkin et al
EPI_ISL_421183,Department of Clinical Microbiology,GIGA Medical Genomics,Keith Durkin et al
EPI_ISL_421184,Department of Clinical Microbiology,GIGA Medical Genomics,Keith Durkin et al
EPI_ISL_421185,Department of Clinical Microbiology,GIGA Medical Genomics,Keith Durkin et al
EPI_ISL_421186,Department of Clinical Microbiology,GIGA Medical Genomics,Keith Durkin et al
EPI_ISL_421187,Department of Clinical Microbiology,GIGA Medical Genomics,Keith Durkin et al
EPI_ISL_421188,Department of Clinical Microbiology,GIGA Medical Genomics,Keith Durkin et al
EPI_ISL_421189,Department of Clinical Microbiology,GIGA Medical Genomics,Keith Durkin et al
EPI_ISL_421190,Department of Clinical Microbiology,GIGA Medical Genomics,Keith Durkin et al
EPI_ISL_421191,Department of Clinical Microbiology,GIGA Medical Genomics,Keith Durkin et al
EPI_ISL_421192,Department of Clinical Microbiology,GIGA Medical Genomics,Keith Durkin et al
EPI_ISL_421193,Department of Clinical Microbiology,GIGA Medical Genomics,Keith Durkin et al
EPI_ISL_421194,Department of Clinical Microbiology,GIGA Medical Genomics,Keith Durkin et al
EPI_ISL_421195,Department of Clinical Microbiology,GIGA Medical Genomics,Keith Durkin et al
EPI_ISL_421196,Department of Clinical Microbiology,GIGA Medical Genomics,Keith Durkin et al
EPI_ISL_427340,Department of Clinical Microbiology,GIGA Medical Genomics,Keith Durkin et al
EPI_ISL_421197,Department of Clinical Microbiology,GIGA Medical Genomics,Keith Durkin et al
EPI_ISL_427341,Department of Clinical Microbiology,GIGA Medical Genomics,Keith Durkin et al
EPI_ISL_421198,Department of Clinical Microbiology,GIGA Medical Genomics,Keith Durkin et al
EPI_ISL_421199,Department of Clinical Microbiology,GIGA Medical Genomics,Keith Durkin et al
EPI_ISL_421200,Department of Clinical Microbiology,GIGA Medical Genomics,Keith Durkin et al
EPI_ISL_421201,Department of Clinical Microbiology,GIGA Medical Genomics,Keith Durkin et al
EPI_ISL_421202,Department of Clinical Microbiology,GIGA Medical Genomics,Keith Durkin et al
EPI_ISL_421203,Department of Clinical Microbiology,GIGA Medical Genomics,Keith Durkin et al
EPI_ISL_421204,Department of Clinical Microbiology,GIGA Medical Genomics,Keith Durkin et al
EPI_ISL_421205,Department of Clinical Microbiology,GIGA Medical Genomics,Keith Durkin et al
EPI_ISL_421206,Department of Clinical Microbiology,GIGA Medical Genomics,Keith Durkin et al
EPI_ISL_421207,Department of Clinical Microbiology,GIGA Medical Genomics,Keith Durkin et al
EPI_ISL_427342,Department of Clinical Microbiology,GIGA Medical Genomics,Keith Durkin et al
EPI_ISL_427343,Department of Clinical Microbiology,GIGA Medical Genomics,Keith Durkin et al
EPI_ISL_427344,Department of Clinical Microbiology,GIGA Medical Genomics,Keith Durkin et al
EPI_ISL_427345,Department of Clinical Microbiology,GIGA Medical Genomics,Keith Durkin et al
EPI_ISL_427346,Department of Clinical Microbiology,GIGA Medical Genomics,Keith Durkin et al
EPI_ISL_421208,Department of Clinical Microbiology,GIGA Medical Genomics,Keith Durkin et al
EPI_ISL_427347,Department of Clinical Microbiology,GIGA Medical Genomics,Keith Durkin et al
EPI_ISL_421209,Department of Clinical Microbiology,GIGA Medical Genomics,Keith Durkin et al
EPI_ISL_421210,Department of Clinical Microbiology,GIGA Medical Genomics,Keith Durkin et al
EPI_ISL_421211,Department of Clinical Microbiology,GIGA Medical Genomics,Keith Durkin et al
EPI_ISL_421212,Department of Clinical Microbiology,GIGA Medical Genomics,Keith Durkin et al
EPI_ISL_421213,Department of Clinical Microbiology,GIGA Medical Genomics,Keith Durkin et al
EPI_ISL_421214,Department of Clinical Microbiology,GIGA Medical Genomics,Keith Durkin et al
EPI_ISL_424658,Department of Clinical Microbiology,GIGA Medical Genomics,Keith Durkin et al
EPI_ISL_424659,Department of Clinical Microbiology,GIGA Medical Genomics,Keith Durkin et al
EPI_ISL_424660,Department of Clinical Microbiology,GIGA Medical Genomics,Keith Durkin et al
EPI_ISL_424657,Department of Clinical Microbiology,GIGA Medical Genomics,Keith Durkin et al
EPI_ISL_424661,Department of Clinical Microbiology,GIGA Medical Genomics,Keith Durkin et al
EPI_ISL_424656,Department of Clinical Microbiology,GIGA Medical Genomics,Keith Durkin et al
EPI_ISL_424652,Department of Clinical Microbiology,GIGA Medical Genomics,Keith Durkin et al
EPI_ISL_424655,Department of Clinical Microbiology,GIGA Medical Genomics,Keith Durkin et al
EPI_ISL_424654,Department of Clinical Microbiology,GIGA Medical Genomics,Keith Durkin et al
EPI_ISL_424653,Department of Clinical Microbiology,GIGA Medical Genomics,Keith Durkin et al
EPI_ISL_424663,Department of Clinical Microbiology,GIGA Medical Genomics,Keith Durkin et al
EPI_ISL_424662,Department of Clinical Microbiology,GIGA Medical Genomics,Keith Durkin et al
EPI_ISL_424664,Department of Clinical Microbiology,GIGA Medical Genomics,Keith Durkin et al
EPI_ISL_424665,Department of Clinical Microbiology,GIGA Medical Genomics,Keith Durkin et al
EPI_ISL_424629,Department of Clinical Microbiology,GIGA Medical Genomics,Keith Durkin et al
EPI_ISL_424630,Department of Clinical Microbiology,GIGA Medical Genomics,Keith Durkin et al
EPI_ISL_424636,Department of Clinical Microbiology,GIGA Medical Genomics,Keith Durkin et al
EPI_ISL_424633,Department of Clinical Microbiology,GIGA Medical Genomics,Keith Durkin et al
EPI_ISL_424632,Department of Clinical Microbiology,GIGA Medical Genomics,Keith Durkin et al
EPI_ISL_424631,Department of Clinical Microbiology,GIGA Medical Genomics,Keith Durkin et al
EPI_ISL_424634,Department of Clinical Microbiology,GIGA Medical Genomics,Keith Durkin et al
EPI_ISL_424642,Department of Clinical Microbiology,GIGA Medical Genomics,Keith Durkin et al
EPI_ISL_424637,Department of Clinical Microbiology,GIGA Medical Genomics,Keith Durkin et al
EPI_ISL_424639,Department of Clinical Microbiology,GIGA Medical Genomics,Keith Durkin et al
EPI_ISL_424641,Department of Clinical Microbiology,GIGA Medical Genomics,Keith Durkin et al
EPI_ISL_424640,Department of Clinical Microbiology,GIGA Medical Genomics,Keith Durkin et al
EPI_ISL_424649,Department of Clinical Microbiology,GIGA Medical Genomics,Keith Durkin et al
EPI_ISL_424638,Department of Clinical Microbiology,GIGA Medical Genomics,Keith Durkin et al
EPI_ISL_424645,Department of Clinical Microbiology,GIGA Medical Genomics,Keith Durkin et al
EPI_ISL_424644,Department of Clinical Microbiology,GIGA Medical Genomics,Keith Durkin et al
EPI_ISL_424646,Department of Clinical Microbiology,GIGA Medical Genomics,Keith Durkin et al
EPI_ISL_424643,Department of Clinical Microbiology,GIGA Medical Genomics,Keith Durkin et al
EPI_ISL_424647,Department of Clinical Microbiology,GIGA Medical Genomics,Keith Durkin et al
EPI_ISL_424648,Department of Clinical Microbiology,GIGA Medical Genomics,Keith Durkin et al
EPI_ISL_424650,Department of Clinical Microbiology,GIGA Medical Genomics,Keith Durkin et al
EPI_ISL_424651,Department of Clinical Microbiology,GIGA Medical Genomics,Keith Durkin et al
EPI_ISL_427348,Department of Clinical Microbiology,GIGA Medical Genomics,Keith Durkin et al
EPI_ISL_427349,Department of Clinical Microbiology,GIGA Medical Genomics,Keith Durkin et al
EPI_ISL_427350,Department of Clinical Microbiology,GIGA Medical Genomics,Keith Durkin et al
EPI_ISL_427351,Department of Clinical Microbiology,GIGA Medical Genomics,Keith Durkin et al
EPI_ISL_427352,Department of Clinical Microbiology,GIGA Medical Genomics,Keith Durkin et al
EPI_ISL_427353,Department of Clinical Microbiology,GIGA Medical Genomics,Keith Durkin et al
EPI_ISL_427354,Department of Clinical Microbiology,GIGA Medical Genomics,Keith Durkin et al
EPI_ISL_427355,Department of Clinical Microbiology,GIGA Medical Genomics,Keith Durkin et al
EPI_ISL_427356,Department of Clinical Microbiology,GIGA Medical Genomics,Keith Durkin et al
EPI_ISL_427357,Department of Clinical Microbiology,GIGA Medical Genomics,Keith Durkin et al
EPI_ISL_427358,Department of Clinical Microbiology,GIGA Medical Genomics,Keith Durkin et al
EPI_ISL_427359,Department of Clinical Microbiology,GIGA Medical Genomics,Keith Durkin et al
EPI_ISL_427360,Department of Clinical Microbiology,GIGA Medical Genomics,Keith Durkin et al
EPI_ISL_427361,Department of Clinical Microbiology,GIGA Medical Genomics,Keith Durkin et al
EPI_ISL_427362,Department of Clinical Microbiology,GIGA Medical Genomics,Keith Durkin et al
EPI_ISL_427363,Department of Clinical Microbiology,GIGA Medical Genomics,Keith Durkin et al
EPI_ISL_427364,Department of Clinical Microbiology,GIGA Medical Genomics,Keith Durkin et al
EPI_ISL_427365,Department of Clinical Microbiology,GIGA Medical Genomics,Keith Durkin et al
EPI_ISL_427366,Department of Clinical Microbiology,GIGA Medical Genomics,Keith Durkin et al
EPI_ISL_427367,Department of Clinical Microbiology,GIGA Medical Genomics,Keith Durkin et al
EPI_ISL_427368,Department of Clinical Microbiology,GIGA Medical Genomics,Keith Durkin et al
EPI_ISL_427369,Department of Clinical Microbiology,GIGA Medical Genomics,Keith Durkin et al
EPI_ISL_427370,Department of Clinical Microbiology,GIGA Medical Genomics,Keith Durkin et al
EPI_ISL_427371,Department of Clinical Microbiology,GIGA Medical Genomics,Keith Durkin et al
EPI_ISL_427390,Department of Clinical Microbiology,GIGA Medical Genomics,Keith Durkin et al
EPI_ISL_427372,Department of Clinical Microbiology,GIGA Medical Genomics,Keith Durkin et al
EPI_ISL_427373,Department of Clinical Microbiology,GIGA Medical Genomics,Keith Durkin et al
EPI_ISL_427374,Department of Clinical Microbiology,GIGA Medical Genomics,Keith Durkin et al
EPI_ISL_427375,Department of Clinical Microbiology,GIGA Medical Genomics,Keith Durkin et al
EPI_ISL_427376,Department of Clinical Microbiology,GIGA Medical Genomics,Keith Durkin et al
EPI_ISL_427377,Department of Clinical Microbiology,GIGA Medical Genomics,Keith Durkin et al
EPI_ISL_427378,Department of Clinical Microbiology,GIGA Medical Genomics,Keith Durkin et al
EPI_ISL_427379,Department of Clinical Microbiology,GIGA Medical Genomics,Keith Durkin et al
EPI_ISL_427380,Department of Clinical Microbiology,GIGA Medical Genomics,Keith Durkin et al
EPI_ISL_427381,Department of Clinical Microbiology,GIGA Medical Genomics,Keith Durkin et al
EPI_ISL_427382,Department of Clinical Microbiology,GIGA Medical Genomics,Keith Durkin et al
EPI_ISL_427384,Department of Clinical Microbiology,GIGA Medical Genomics,Keith Durkin et al
EPI_ISL_427386,Department of Clinical Microbiology,GIGA Medical Genomics,Keith Durkin et al
EPI_ISL_427385,Department of Clinical Microbiology,GIGA Medical Genomics,Keith Durkin et al
EPI_ISL_427387,Department of Clinical Microbiology,GIGA Medical Genomics,Keith Durkin et al
EPI_ISL_427388,Department of Clinical Microbiology,GIGA Medical Genomics,Keith Durkin et al
EPI_ISL_447137,Department of Clinical Microbiology,GIGA Medical Genomics,Keith Durkin et al
EPI_ISL_447138,Department of Clinical Microbiology,GIGA Medical Genomics,Keith Durkin et al
EPI_ISL_447144,Department of Clinical Microbiology,GIGA Medical Genomics,Keith Durkin et al
EPI_ISL_447145,Department of Clinical Microbiology,GIGA Medical Genomics,Keith Durkin et al
EPI_ISL_447146,Department of Clinical Microbiology,GIGA Medical Genomics,Keith Durkin et al
EPI_ISL_447147,Department of Clinical Microbiology,GIGA Medical Genomics,Keith Durkin et al
EPI_ISL_447148,Department of Clinical Microbiology,GIGA Medical Genomics,Keith Durkin et al
EPI_ISL_447140,Department of Clinical Microbiology,GIGA Medical Genomics,Keith Durkin et al
EPI_ISL_447149,Department of Clinical Microbiology,GIGA Medical Genomics,Keith Durkin et al
EPI_ISL_447150,Department of Clinical Microbiology,GIGA Medical Genomics,Keith Durkin et al
EPI_ISL_447151,Department of Clinical Microbiology,GIGA Medical Genomics,Keith Durkin et al
EPI_ISL_447152,Department of Clinical Microbiology,GIGA Medical Genomics,Keith Durkin et al
EPI_ISL_447142,Department of Clinical Microbiology,GIGA Medical Genomics,Keith Durkin et al
EPI_ISL_447153,Department of Clinical Microbiology,GIGA Medical Genomics,Keith Durkin et al
EPI_ISL_447154,Department of Clinical Microbiology,GIGA Medical Genomics,Keith Durkin et al
EPI_ISL_447155,Department of Clinical Microbiology,GIGA Medical Genomics,Keith Durkin et al
EPI_ISL_447143,Department of Clinical Microbiology,GIGA Medical Genomics,Keith Durkin et al
EPI_ISL_447156,Department of Clinical Microbiology,GIGA Medical Genomics,Keith Durkin et al
EPI_ISL_447157,Department of Clinical Microbiology,GIGA Medical Genomics,Keith Durkin et al
EPI_ISL_447158,Department of Clinical Microbiology,GIGA Medical Genomics,Keith Durkin et al
EPI_ISL_447159,Department of Clinical Microbiology,GIGA Medical Genomics,Keith Durkin et al
EPI_ISL_447160,Department of Clinical Microbiology,GIGA Medical Genomics,Keith Durkin et al
EPI_ISL_447161,Department of Clinical Microbiology,GIGA Medical Genomics,Keith Durkin et al
EPI_ISL_447162,Department of Clinical Microbiology,GIGA Medical Genomics,Keith Durkin et al
EPI_ISL_447139,Department of Clinical Microbiology,GIGA Medical Genomics,Keith Durkin et al
EPI_ISL_416997,Department of Clinical Microbiology,GIGA Medical Genomics,Durkin Keith et al
EPI_ISL_417004,Department of Clinical Microbiology,GIGA Medical Genomics,Durkin Keith et al
EPI_ISL_417006,Department of Clinical Microbiology,GIGA Medical Genomics,Durkin Keith et al
EPI_ISL_417008,Department of Clinical Microbiology,GIGA Medical Genomics,Durkin Keith et al
EPI_ISL_417009,Department of Clinical Microbiology,GIGA Medical Genomics,Durkin Keith et al
EPI_ISL_417011,Department of Clinical Microbiology,GIGA Medical Genomics,Durkin Keith et al
EPI_ISL_417012,Department of Clinical Microbiology,GIGA Medical Genomics,Durkin Keith et al
EPI_ISL_417013,Department of Clinical Microbiology,GIGA Medical Genomics,Durkin Keith et al
EPI_ISL_417014,Department of Clinical Microbiology,GIGA Medical Genomics,Durkin Keith et al
EPI_ISL_417015,Department of Clinical Microbiology,GIGA Medical Genomics,Durkin Keith et al
EPI_ISL_417016,Department of Clinical Microbiology,GIGA Medical Genomics,Durkin Keith et al
EPI_ISL_417017,Department of Clinical Microbiology,GIGA Medical Genomics,Durkin Keith et al
EPI_ISL_418631,Department of Clinical Microbiology,GIGA Medical Genomics,Keith Durkin et al
EPI_ISL_417018,Department of Clinical Microbiology,GIGA Medical Genomics,Durkin Keith et al
EPI_ISL_418625,Department of Clinical Microbiology,GIGA Medical Genomics,Keith Durkin et al
EPI_ISL_418623,Department of Clinical Microbiology,GIGA Medical Genomics,Keith Durkin et al
EPI_ISL_418627,Department of Clinical Microbiology,GIGA Medical Genomics,Keith Durkin et al
EPI_ISL_417019,Department of Clinical Microbiology,GIGA Medical Genomics,Durkin Keith et al
EPI_ISL_447120,Department of Clinical Microbiology,GIGA Medical Genomics,Keith Durkin et al
EPI_ISL_447121,Department of Clinical Microbiology,GIGA Medical Genomics,Keith Durkin et al
EPI_ISL_417020,Department of Clinical Microbiology,GIGA Medical Genomics,Durkin Keith et al
EPI_ISL_417021,Department of Clinical Microbiology,GIGA Medical Genomics,Durkin Keith et al
EPI_ISL_417022,Department of Clinical Microbiology,GIGA Medical Genomics,Durkin Keith et al
EPI_ISL_417023,Department of Clinical Microbiology,GIGA Medical Genomics,Durkin Keith et al
EPI_ISL_418624,Department of Clinical Microbiology,GIGA Medical Genomics,Keith Durkin et al
EPI_ISL_417025,Department of Clinical Microbiology,GIGA Medical Genomics,Durkin Keith et al
EPI_ISL_418628,Department of Clinical Microbiology,GIGA Medical Genomics,Keith Durkin et al
EPI_ISL_418626,Department of Clinical Microbiology,GIGA Medical Genomics,Keith Durkin et al
EPI_ISL_418632,Department of Clinical Microbiology,GIGA Medical Genomics,Keith Durkin et al
EPI_ISL_418633,Department of Clinical Microbiology,GIGA Medical Genomics,Keith Durkin et al
EPI_ISL_418630,Department of Clinical Microbiology,GIGA Medical Genomics,Keith Durkin et al
EPI_ISL_418629,Department of Clinical Microbiology,GIGA Medical Genomics,Keith Durkin et al
EPI_ISL_424628,Department of Clinical Microbiology,GIGA Medical Genomics,Keith Durkin et al
EPI_ISL_447136,Department of Clinical Microbiology,GIGA Medical Genomics,Keith Durkin et al
EPI_ISL_418635,Department of Clinical Microbiology,GIGA Medical Genomics,Keith Durkin et al
EPI_ISL_418636,Department of Clinical Microbiology,GIGA Medical Genomics,Keith Durkin et al
EPI_ISL_418637,Department of Clinical Microbiology,GIGA Medical Genomics,Keith Durkin et al
EPI_ISL_418638,Department of Clinical Microbiology,GIGA Medical Genomics,Keith Durkin et al
EPI_ISL_418634,Department of Clinical Microbiology,GIGA Medical Genomics,Keith Durkin et al
EPI_ISL_418639,Department of Clinical Microbiology,GIGA Medical Genomics,Keith Durkin et al
EPI_ISL_418640,Department of Clinical Microbiology,GIGA Medical Genomics,Keith Durkin et al
EPI_ISL_418641,Department of Clinical Microbiology,GIGA Medical Genomics,Keith Durkin et al
EPI_ISL_418643,Department of Clinical Microbiology,GIGA Medical Genomics,Keith Durkin et al
EPI_ISL_418644,Department of Clinical Microbiology,GIGA Medical Genomics,Keith Durkin et al
EPI_ISL_418642,Department of Clinical Microbiology,GIGA Medical Genomics,Keith Durkin et al
EPI_ISL_447122,Department of Clinical Microbiology,GIGA Medical Genomics,Keith Durkin et al
EPI_ISL_447123,Department of Clinical Microbiology,GIGA Medical Genomics,Keith Durkin et al
EPI_ISL_447124,Department of Clinical Microbiology,GIGA Medical Genomics,Keith Durkin et al
EPI_ISL_418645,Department of Clinical Microbiology,GIGA Medical Genomics,Keith Durkin et al
EPI_ISL_418646,Department of Clinical Microbiology,GIGA Medical Genomics,Keith Durkin et al
EPI_ISL_418648,Department of Clinical Microbiology,GIGA Medical Genomics,Keith Durkin et al
EPI_ISL_418649,Department of Clinical Microbiology,GIGA Medical Genomics,Keith Durkin et al
EPI_ISL_418650,Department of Clinical Microbiology,GIGA Medical Genomics,Keith Durkin et al
EPI_ISL_418651,Department of Clinical Microbiology,GIGA Medical Genomics,Keith Durkin et al
EPI_ISL_418652,Department of Clinical Microbiology,GIGA Medical Genomics,Keith Durkin et al
EPI_ISL_418653,Department of Clinical Microbiology,GIGA Medical Genomics,Keith Durkin et al
EPI_ISL_418654,Department of Clinical Microbiology,GIGA Medical Genomics,Keith Durkin et al
EPI_ISL_418655,Department of Clinical Microbiology,GIGA Medical Genomics,Keith Durkin et al
EPI_ISL_418656,Department of Clinical Microbiology,GIGA Medical Genomics,Keith Durkin et al
EPI_ISL_418657,Department of Clinical Microbiology,GIGA Medical Genomics,Keith Durkin et al
EPI_ISL_418659,Department of Clinical Microbiology,GIGA Medical Genomics,Keith Durkin et al
EPI_ISL_418660,Department of Clinical Microbiology,GIGA Medical Genomics,Keith Durkin et al
EPI_ISL_418661,Department of Clinical Microbiology,GIGA Medical Genomics,Keith Durkin et al
EPI_ISL_418662,Department of Clinical Microbiology,GIGA Medical Genomics,Keith Durkin et al
EPI_ISL_418663,Department of Clinical Microbiology,GIGA Medical Genomics,Keith Durkin et al
EPI_ISL_418664,Department of Clinical Microbiology,GIGA Medical Genomics,Keith Durkin et al
EPI_ISL_418665,Department of Clinical Microbiology,GIGA Medical Genomics,Keith Durkin et al
EPI_ISL_418666,Department of Clinical Microbiology,GIGA Medical Genomics,Keith Durkin et al
EPI_ISL_420359,"KU Leuven, Clinical and Epidemiological Virology","KU Leuven, Clinical and Epidemiological Virology",Joan Marti-Carreras et al
EPI_ISL_416472,"KU Leuven, Clinical and Epidemiological Virology","KU Leuven, Clinical and Epidemiological Virology",Bert Vanmechelen et al
EPI_ISL_420382,"KU Leuven, Clinical and Epidemiological Virology","KU Leuven, Clinical and Epidemiological Virology",Joan Marti-Carreras et al
EPI_ISL_462173,"KU Leuven, Rega Institute, Clinical and Epidemiological Virology","KU Leuven, Rega Institute, Clinical and Epidemiological Virology",Tony Wawina-Bokalanga et al
EPI_ISL_415155,"KU Leuven, Clinical and Epidemiological Virology","KU Leuven, Clinical and Epidemiological Virology",Bert Vanmechelen et al
EPI_ISL_462224,"KU Leuven, Rega Institute, Clinical and Epidemiological Virology","KU Leuven, Rega Institute, Clinical and Epidemiological Virology",Tony Wawina-Bokalanga et al
EPI_ISL_462270,"KU Leuven, Rega Institute, Clinical and Epidemiological Virology","KU Leuven, Rega Institute, Clinical and Epidemiological Virology",Tony Wawina-Bokalanga et al
EPI_ISL_417425,"KU Leuven, Clinical and Epidemiological Virology","KU Leuven, Clinical and Epidemiological Virology",Joan Marti-Carerras et al
EPI_ISL_462225,"KU Leuven, Rega Institute, Clinical and Epidemiological Virology","KU Leuven, Rega Institute, Clinical and Epidemiological Virology",Tony Wawina-Bokalanga et al
EPI_ISL_462183,"KU Leuven, Rega Institute, Clinical and Epidemiological Virology","KU Leuven, Rega Institute, Clinical and Epidemiological Virology",Tony Wawina-Bokalanga et al
EPI_ISL_420358,"KU Leuven, Clinical and Epidemiological Virology","KU Leuven, Clinical and Epidemiological Virology",Joan Marti-Carreras et al
EPI_ISL_462241,"KU Leuven, Rega Institute, Clinical and Epidemiological Virology","KU Leuven, Rega Institute, Clinical and Epidemiological Virology",Tony Wawina-Bokalanga et al
EPI_ISL_418796,"KU Leuven, Clinical and Epidemiological Virology","KU Leuven, Clinical and Epidemiological Virology",Bert Vanmechelen et al
EPI_ISL_462159,"KU Leuven, Rega Institute, Clinical and Epidemiological Virology","KU Leuven, Rega Institute, Clinical and Epidemiological Virology",Tony Wawina-Bokalanga et al
EPI_ISL_462206,"KU Leuven, Rega Institute, Clinical and Epidemiological Virology","KU Leuven, Rega Institute, Clinical and Epidemiological Virology",Tony Wawina-Bokalanga et al
EPI_ISL_420453,"KU Leuven, Clinical and Epidemiological Virology","KU Leuven, Clinical and Epidemiological Virology",Joan Marti-Carreras et al
EPI_ISL_420328,"KU Leuven, Clinical and Epidemiological Virology","KU Leuven, Clinical and Epidemiological Virology",Joan Marti-Carreras et al
EPI_ISL_462228,"KU Leuven, Rega Institute, Clinical and Epidemiological Virology","KU Leuven, Rega Institute, Clinical and Epidemiological Virology",Tony Wawina-Bokalanga et al
EPI_ISL_420449,"KU Leuven, Clinical and Epidemiological Virology","KU Leuven, Clinical and Epidemiological Virology",Joan Marti-Carreras et al
EPI_ISL_462211,"KU Leuven, Rega Institute, Clinical and Epidemiological Virology","KU Leuven, Rega Institute, Clinical and Epidemiological Virology",Tony Wawina-Bokalanga et al
EPI_ISL_418794,"KU Leuven, Clinical and Epidemiological Virology","KU Leuven, Clinical and Epidemiological Virology",Bert Vanmechelen et al
EPI_ISL_420375,"KU Leuven, Clinical and Epidemiological Virology","KU Leuven, Clinical and Epidemiological Virology",Joan Marti-Carreras et al
EPI_ISL_417427,"KU Leuven, Clinical and Epidemiological Virology","KU Leuven, Clinical and Epidemiological Virology",Joan Marti-Carerras et al
EPI_ISL_464085,"KU Leuven, Rega Institute, Clinical and Epidemiological Virology","KU Leuven, Rega Institute, Clinical and Epidemiological Virology",Tony Wawina-Bokalanga et al
EPI_ISL_462171,"KU Leuven, Rega Institute, Clinical and Epidemiological Virology","KU Leuven, Rega Institute, Clinical and Epidemiological Virology",Tony Wawina-Bokalanga et al
EPI_ISL_420454,"KU Leuven, Clinical and Epidemiological Virology","KU Leuven, Clinical and Epidemiological Virology",Joan Marti-Carreras et al
EPI_ISL_420360,"KU Leuven, Clinical and Epidemiological Virology","KU Leuven, Clinical and Epidemiological Virology",Joan Marti-Carreras et al
EPI_ISL_420419,"KU Leuven, Clinical and Epidemiological Virology","KU Leuven, Clinical and Epidemiological Virology",Joan Marti-Carreras et al
EPI_ISL_462272,"KU Leuven, Rega Institute, Clinical and Epidemiological Virology","KU Leuven, Rega Institute, Clinical and Epidemiological Virology",Tony Wawina-Bokalanga et al
EPI_ISL_420428,"KU Leuven, Clinical and Epidemiological Virology","KU Leuven, Clinical and Epidemiological Virology",Joan Marti-Carreras et al
EPI_ISL_420351,"KU Leuven, Clinical and Epidemiological Virology","KU Leuven, Clinical and Epidemiological Virology",Joan Marti-Carreras et al
EPI_ISL_462191,"KU Leuven, Rega Institute, Clinical and Epidemiological Virology","KU Leuven, Rega Institute, Clinical and Epidemiological Virology",Tony Wawina-Bokalanga et al
EPI_ISL_462200,"KU Leuven, Rega Institute, Clinical and Epidemiological Virology","KU Leuven, Rega Institute, Clinical and Epidemiological Virology",Tony Wawina-Bokalanga et al
EPI_ISL_462254,"KU Leuven, Rega Institute, Clinical and Epidemiological Virology","KU Leuven, Rega Institute, Clinical and Epidemiological Virology",Tony Wawina-Bokalanga et al
EPI_ISL_420363,"KU Leuven, Clinical and Epidemiological Virology","KU Leuven, Clinical and Epidemiological Virology",Joan Marti-Carreras et al
EPI_ISL_418805,"KU Leuven, Clinical and Epidemiological Virology","KU Leuven, Clinical and Epidemiological Virology",Bert Vanmechelen et al
EPI_ISL_420410,"KU Leuven, Clinical and Epidemiological Virology","KU Leuven, Clinical and Epidemiological Virology",Joan Marti-Carreras et al
EPI_ISL_462233,"KU Leuven, Rega Institute, Clinical and Epidemiological Virology","KU Leuven, Rega Institute, Clinical and Epidemiological Virology",Tony Wawina-Bokalanga et al
EPI_ISL_418981,"KU Leuven, Clinical and Epidemiological Virology","KU Leuven, Clinical and Epidemiological Virology",Bert Vanmechelen et al
EPI_ISL_420371,"KU Leuven, Clinical and Epidemiological Virology","KU Leuven, Clinical and Epidemiological Virology",Joan Marti-Carreras et al
EPI_ISL_462226,"KU Leuven, Rega Institute, Clinical and Epidemiological Virology","KU Leuven, Rega Institute, Clinical and Epidemiological Virology",Tony Wawina-Bokalanga et al
EPI_ISL_462162,"KU Leuven, Rega Institute, Clinical and Epidemiological Virology","KU Leuven, Rega Institute, Clinical and Epidemiological Virology",Tony Wawina-Bokalanga et al
EPI_ISL_418863,"KU Leuven, Clinical and Epidemiological Virology","KU Leuven, Clinical and Epidemiological Virology",Bert Vanmechelen et al
EPI_ISL_464073,"KU Leuven, Rega Institute, Clinical and Epidemiological Virology","KU Leuven, Rega Institute, Clinical and Epidemiological Virology",Tony Wawina-Bokalanga et al
EPI_ISL_462242,"KU Leuven, Rega Institute, Clinical and Epidemiological Virology","KU Leuven, Rega Institute, Clinical and Epidemiological Virology",Tony Wawina-Bokalanga et al
EPI_ISL_420400,"KU Leuven, Clinical and Epidemiological Virology","KU Leuven, Clinical and Epidemiological Virology",Joan Marti-Carreras et al
EPI_ISL_420393,"KU Leuven, Clinical and Epidemiological Virology","KU Leuven, Clinical and Epidemiological Virology",Joan Marti-Carreras et al
EPI_ISL_420332,"KU Leuven, Clinical and Epidemiological Virology","KU Leuven, Clinical and Epidemiological Virology",Joan Marti-Carreras et al
EPI_ISL_462253,"KU Leuven, Rega Institute, Clinical and Epidemiological Virology","KU Leuven, Rega Institute, Clinical and Epidemiological Virology",Tony Wawina-Bokalanga et al
EPI_ISL_464069,"KU Leuven, Rega Institute, Clinical and Epidemiological Virology","KU Leuven, Rega Institute, Clinical and Epidemiological Virology",Tony Wawina-Bokalanga et al
EPI_ISL_462179,"KU Leuven, Rega Institute, Clinical and Epidemiological Virology","KU Leuven, Rega Institute, Clinical and Epidemiological Virology",Tony Wawina-Bokalanga et al
EPI_ISL_420321,"KU Leuven, Clinical and Epidemiological Virology","KU Leuven, Clinical and Epidemiological Virology",Joan Marti-Carreras et al
EPI_ISL_420409,"KU Leuven, Clinical and Epidemiological Virology","KU Leuven, Clinical and Epidemiological Virology",Joan Marti-Carreras et al
EPI_ISL_464084,"KU Leuven, Rega Institute, Clinical and Epidemiological Virology","KU Leuven, Rega Institute, Clinical and Epidemiological Virology",Tony Wawina-Bokalanga et al
EPI_ISL_464082,"KU Leuven, Rega Institute, Clinical and Epidemiological Virology","KU Leuven, Rega Institute, Clinical and Epidemiological Virology",Tony Wawina-Bokalanga et al
EPI_ISL_464083,"KU Leuven, Rega Institute, Clinical and Epidemiological Virology","KU Leuven, Rega Institute, Clinical and Epidemiological Virology",Tony Wawina-Bokalanga et al
EPI_ISL_464079,"KU Leuven, Rega Institute, Clinical and Epidemiological Virology","KU Leuven, Rega Institute, Clinical and Epidemiological Virology",Tony Wawina-Bokalanga et al
EPI_ISL_464076,"KU Leuven, Rega Institute, Clinical and Epidemiological Virology","KU Leuven, Rega Institute, Clinical and Epidemiological Virology",Tony Wawina-Bokalanga et al
EPI_ISL_464077,"KU Leuven, Rega Institute, Clinical and Epidemiological Virology","KU Leuven, Rega Institute, Clinical and Epidemiological Virology",Tony Wawina-Bokalanga et al
EPI_ISL_464081,"KU Leuven, Rega Institute, Clinical and Epidemiological Virology","KU Leuven, Rega Institute, Clinical and Epidemiological Virology",Tony Wawina-Bokalanga et al
EPI_ISL_464075,"KU Leuven, Rega Institute, Clinical and Epidemiological Virology","KU Leuven, Rega Institute, Clinical and Epidemiological Virology",Tony Wawina-Bokalanga et al
EPI_ISL_464078,"KU Leuven, Rega Institute, Clinical and Epidemiological Virology","KU Leuven, Rega Institute, Clinical and Epidemiological Virology",Tony Wawina-Bokalanga et al
EPI_ISL_464080,"KU Leuven, Rega Institute, Clinical and Epidemiological Virology","KU Leuven, Rega Institute, Clinical and Epidemiological Virology",Tony Wawina-Bokalanga et al
EPI_ISL_462151,"KU Leuven, Rega Institute, Clinical and Epidemiological Virology","KU Leuven, Rega Institute, Clinical and Epidemiological Virology",Tony Wawina-Bokalanga et al
EPI_ISL_462152,"KU Leuven, Rega Institute, Clinical and Epidemiological Virology","KU Leuven, Rega Institute, Clinical and Epidemiological Virology",Tony Wawina-Bokalanga et al
EPI_ISL_462153,"KU Leuven, Rega Institute, Clinical and Epidemiological Virology","KU Leuven, Rega Institute, Clinical and Epidemiological Virology",Tony Wawina-Bokalanga et al
EPI_ISL_462154,"KU Leuven, Rega Institute, Clinical and Epidemiological Virology","KU Leuven, Rega Institute, Clinical and Epidemiological Virology",Tony Wawina-Bokalanga et al
EPI_ISL_462155,"KU Leuven, Rega Institute, Clinical and Epidemiological Virology","KU Leuven, Rega Institute, Clinical and Epidemiological Virology",Tony Wawina-Bokalanga et al
EPI_ISL_462156,"KU Leuven, Rega Institute, Clinical and Epidemiological Virology","KU Leuven, Rega Institute, Clinical and Epidemiological Virology",Tony Wawina-Bokalanga et al
EPI_ISL_462157,"KU Leuven, Rega Institute, Clinical and Epidemiological Virology","KU Leuven, Rega Institute, Clinical and Epidemiological Virology",Tony Wawina-Bokalanga et al
EPI_ISL_427292,LACEN-AL - Laboratorio Central de Alagoas,Instituto Oswaldo Cruz FIOCRUZ - Laboratory of Respiratory Viruses and Measles (LVRS),Paola Resende et al
EPI_ISL_415105,Laboratório Central de Saúde Pública Professor Gonçalo Moniz – LACEN/BA,Instituto Oswaldo Cruz FIOCRUZ - Laboratory of Respiratory Viruses and Measles (LVRS),Paola Resende et al
EPI_ISL_427293,LACEN-BA - Laboratório Central de Saúde Pública Professor Gonçalo Moniz,Instituto Oswaldo Cruz FIOCRUZ - Laboratory of Respiratory Viruses and Measles (LVRS),Paola Resende et al
EPI_ISL_427294,Instituto Oswaldo Cruz FIOCRUZ - Laboratory of Respiratory Viruses and Measles (LVRS),Instituto Oswaldo Cruz FIOCRUZ - Laboratory of Respiratory Viruses and Measles (LVRS),Paola Resende et al
EPI_ISL_427295,Instituto Oswaldo Cruz FIOCRUZ - Laboratory of Respiratory Viruses and Measles (LVRS),Instituto Oswaldo Cruz FIOCRUZ - Laboratory of Respiratory Viruses and Measles (LVRS),Paola Resende et al
EPI_ISL_427296,Instituto Oswaldo Cruz FIOCRUZ - Laboratory of Respiratory Viruses and Measles (LVRS),Instituto Oswaldo Cruz FIOCRUZ - Laboratory of Respiratory Viruses and Measles (LVRS),Paola Resende et al
EPI_ISL_427297,Instituto Oswaldo Cruz FIOCRUZ - Laboratory of Respiratory Viruses and Measles (LVRS),Instituto Oswaldo Cruz FIOCRUZ - Laboratory of Respiratory Viruses and Measles (LVRS),Paola Resende et al
EPI_ISL_427298,Instituto Oswaldo Cruz FIOCRUZ - Laboratory of Respiratory Viruses and Measles (LVRS),Instituto Oswaldo Cruz FIOCRUZ - Laboratory of Respiratory Viruses and Measles (LVRS),Paola Resende et al
EPI_ISL_415128,LACEN/ES - Laboratório Central de Saúde Pública do Espírito Santo,Instituto Oswaldo Cruz FIOCRUZ - Laboratory of Respiratory Viruses and Measles (LVRS),Paola Resende et al
EPI_ISL_456072,"Laboratory of Respiratory Viruses and Measles, Oswaldo Cruz Institute, FIOCRUZ","Laboratory of Respiratory Viruses and Measles, Oswaldo Cruz Institute, FIOCRUZ",Paola Resende et al
EPI_ISL_456073,"Laboratory of Respiratory Viruses and Measles, Oswaldo Cruz Institute, FIOCRUZ","Laboratory of Respiratory Viruses and Measles, Oswaldo Cruz Institute, FIOCRUZ",Paola Resende et al
EPI_ISL_456074,"Laboratory of Respiratory Viruses and Measles, Oswaldo Cruz Institute, FIOCRUZ","Laboratory of Respiratory Viruses and Measles, Oswaldo Cruz Institute, FIOCRUZ",Paola Resende et al
EPI_ISL_456075,"Laboratory of Respiratory Viruses and Measles, Oswaldo Cruz Institute, FIOCRUZ","Laboratory of Respiratory Viruses and Measles, Oswaldo Cruz Institute, FIOCRUZ",Paola Resende et al
EPI_ISL_456076,LACEN RJ - Laboratório Central de Saúde Pública Noel Nutels,"Laboratory of Respiratory Viruses and Measles, Oswaldo Cruz Institute, FIOCRUZ",Paola Resende et al
EPI_ISL_456077,LACEN RJ - Laboratório Central de Saúde Pública Noel Nutels,"Laboratory of Respiratory Viruses and Measles, Oswaldo Cruz Institute, FIOCRUZ",Paola Resende et al
EPI_ISL_456079,"Laboratory of Respiratory Viruses and Measles, Oswaldo Cruz Institute, FIOCRUZ","Laboratory of Respiratory Viruses and Measles, Oswaldo Cruz Institute, FIOCRUZ",Paola Resende et al
EPI_ISL_456080,"Laboratory of Respiratory Viruses and Measles, Oswaldo Cruz Institute, FIOCRUZ","Laboratory of Respiratory Viruses and Measles, Oswaldo Cruz Institute, FIOCRUZ",Paola Resende et al
EPI_ISL_456081,"Laboratory of Respiratory Viruses and Measles, Oswaldo Cruz Institute, FIOCRUZ","Laboratory of Respiratory Viruses and Measles, Oswaldo Cruz Institute, FIOCRUZ",Paola Resende et al
EPI_ISL_467344,"Laboratory of Respiratory Viruses and Measles, Oswaldo Cruz Institute, FIOCRUZ","Laboratory of Respiratory Viruses and Measles, Oswaldo Cruz Institute, FIOCRUZ",Paola Resende et al
EPI_ISL_467345,"Laboratory of Respiratory Viruses and Measles, Oswaldo Cruz Institute, FIOCRUZ","Laboratory of Respiratory Viruses and Measles, Oswaldo Cruz Institute, FIOCRUZ",Paola Resende et al
EPI_ISL_467346,"Laboratory of Respiratory Viruses and Measles, Oswaldo Cruz Institute, FIOCRUZ","Laboratory of Respiratory Viruses and Measles, Oswaldo Cruz Institute, FIOCRUZ",Paola Resende et al
EPI_ISL_456082,LACEN RJ - Laboratório Central de Saúde Pública Noel Nutels,"Laboratory of Respiratory Viruses and Measles, Oswaldo Cruz Institute, FIOCRUZ",Paola Resende et al
EPI_ISL_456083,LACEN RJ - Laboratório Central de Saúde Pública Noel Nutels,"Laboratory of Respiratory Viruses and Measles, Oswaldo Cruz Institute, FIOCRUZ",Paola Resende et al
EPI_ISL_456084,"Laboratory of Respiratory Viruses and Measles, Oswaldo Cruz Institute, FIOCRUZ","Laboratory of Respiratory Viruses and Measles, Oswaldo Cruz Institute, FIOCRUZ",Paola Resende et al
EPI_ISL_456085,"Laboratory of Respiratory Viruses and Measles, Oswaldo Cruz Institute, FIOCRUZ","Laboratory of Respiratory Viruses and Measles, Oswaldo Cruz Institute, FIOCRUZ",Paola Resende et al
EPI_ISL_456086,"Laboratory of Respiratory Viruses and Measles, Oswaldo Cruz Institute, FIOCRUZ","Laboratory of Respiratory Viruses and Measles, Oswaldo Cruz Institute, FIOCRUZ",Paola Resende et al
EPI_ISL_456087,"Laboratory of Respiratory Viruses and Measles, Oswaldo Cruz Institute, FIOCRUZ","Laboratory of Respiratory Viruses and Measles, Oswaldo Cruz Institute, FIOCRUZ",Paola Resende et al
EPI_ISL_456088,LACEN RJ - Laboratório Central de Saúde Pública Noel Nutels,"Laboratory of Respiratory Viruses and Measles, Oswaldo Cruz Institute, FIOCRUZ",Paola Resende et al
EPI_ISL_456089,"Laboratory of Respiratory Viruses and Measles, Oswaldo Cruz Institute, FIOCRUZ","Laboratory of Respiratory Viruses and Measles, Oswaldo Cruz Institute, FIOCRUZ",Paola Resende et al
EPI_ISL_456090,"Laboratory of Respiratory Viruses and Measles, Oswaldo Cruz Institute, FIOCRUZ","Laboratory of Respiratory Viruses and Measles, Oswaldo Cruz Institute, FIOCRUZ",Paola Resende et al
EPI_ISL_456091,"Laboratory of Respiratory Viruses and Measles, Oswaldo Cruz Institute, FIOCRUZ","Laboratory of Respiratory Viruses and Measles, Oswaldo Cruz Institute, FIOCRUZ",Paola Resende et al
EPI_ISL_456092,"Laboratory of Respiratory Viruses and Measles, Oswaldo Cruz Institute, FIOCRUZ","Laboratory of Respiratory Viruses and Measles, Oswaldo Cruz Institute, FIOCRUZ",Paola Resende et al
EPI_ISL_456093,"Laboratory of Respiratory Viruses and Measles, Oswaldo Cruz Institute, FIOCRUZ","Laboratory of Respiratory Viruses and Measles, Oswaldo Cruz Institute, FIOCRUZ",Paola Resende et al
EPI_ISL_456094,"Laboratory of Respiratory Viruses and Measles, Oswaldo Cruz Institute, FIOCRUZ","Laboratory of Respiratory Viruses and Measles, Oswaldo Cruz Institute, FIOCRUZ",Paola Resende et al
EPI_ISL_456095,"Laboratory of Respiratory Viruses and Measles, Oswaldo Cruz Institute, FIOCRUZ","Laboratory of Respiratory Viruses and Measles, Oswaldo Cruz Institute, FIOCRUZ",Paola Resende et al
EPI_ISL_456096,"Laboratory of Respiratory Viruses and Measles, Oswaldo Cruz Institute, FIOCRUZ","Laboratory of Respiratory Viruses and Measles, Oswaldo Cruz Institute, FIOCRUZ",Paola Resende et al
EPI_ISL_456097,"Laboratory of Respiratory Viruses and Measles, Oswaldo Cruz Institute, FIOCRUZ","Laboratory of Respiratory Viruses and Measles, Oswaldo Cruz Institute, FIOCRUZ",Paola Resende et al
EPI_ISL_456098,"Laboratory of Respiratory Viruses and Measles, Oswaldo Cruz Institute, FIOCRUZ","Laboratory of Respiratory Viruses and Measles, Oswaldo Cruz Institute, FIOCRUZ",Paola Resende et al
EPI_ISL_456099,"Laboratory of Respiratory Viruses and Measles, Oswaldo Cruz Institute, FIOCRUZ","Laboratory of Respiratory Viruses and Measles, Oswaldo Cruz Institute, FIOCRUZ",Paola Resende et al
EPI_ISL_456100,"Laboratory of Respiratory Viruses and Measles, Oswaldo Cruz Institute, FIOCRUZ","Laboratory of Respiratory Viruses and Measles, Oswaldo Cruz Institute, FIOCRUZ",Paola Resende et al
EPI_ISL_456101,"Laboratory of Respiratory Viruses and Measles, Oswaldo Cruz Institute, FIOCRUZ","Laboratory of Respiratory Viruses and Measles, Oswaldo Cruz Institute, FIOCRUZ",Paola Resende et al
EPI_ISL_456102,"Laboratory of Respiratory Viruses and Measles, Oswaldo Cruz Institute, FIOCRUZ","Laboratory of Respiratory Viruses and Measles, Oswaldo Cruz Institute, FIOCRUZ",Paola Resende et al
EPI_ISL_456103,"Laboratory of Respiratory Viruses and Measles, Oswaldo Cruz Institute, FIOCRUZ","Laboratory of Respiratory Viruses and Measles, Oswaldo Cruz Institute, FIOCRUZ",Paola Resende et al
EPI_ISL_456104,"Laboratory of Respiratory Viruses and Measles, Oswaldo Cruz Institute, FIOCRUZ","Laboratory of Respiratory Viruses and Measles, Oswaldo Cruz Institute, FIOCRUZ",Paola Resende et al
EPI_ISL_456105,"Laboratory of Respiratory Viruses and Measles, Oswaldo Cruz Institute, FIOCRUZ","Laboratory of Respiratory Viruses and Measles, Oswaldo Cruz Institute, FIOCRUZ",Paola Resende et al
EPI_ISL_456106,"Laboratory of Respiratory Viruses and Measles, Oswaldo Cruz Institute, FIOCRUZ","Laboratory of Respiratory Viruses and Measles, Oswaldo Cruz Institute, FIOCRUZ",Paola Resende et al
EPI_ISL_467347,"Laboratory of Respiratory Viruses and Measles, Oswaldo Cruz Institute, FIOCRUZ","Laboratory of Respiratory Viruses and Measles, Oswaldo Cruz Institute, FIOCRUZ",Paola Resende et al
EPI_ISL_467348,"Laboratory of Respiratory Viruses and Measles, Oswaldo Cruz Institute, FIOCRUZ","Laboratory of Respiratory Viruses and Measles, Oswaldo Cruz Institute, FIOCRUZ",Paola Resende et al
EPI_ISL_467349,"Laboratory of Respiratory Viruses and Measles, Oswaldo Cruz Institute, FIOCRUZ","Laboratory of Respiratory Viruses and Measles, Oswaldo Cruz Institute, FIOCRUZ",Paola Resende et al
EPI_ISL_467350,"Laboratory of Respiratory Viruses and Measles, Oswaldo Cruz Institute, FIOCRUZ","Laboratory of Respiratory Viruses and Measles, Oswaldo Cruz Institute, FIOCRUZ",Paola Resende et al
EPI_ISL_467351,"Laboratory of Respiratory Viruses and Measles, Oswaldo Cruz Institute, FIOCRUZ","Laboratory of Respiratory Viruses and Measles, Oswaldo Cruz Institute, FIOCRUZ",Paola Resende et al
EPI_ISL_467352,"Laboratory of Respiratory Viruses and Measles, Oswaldo Cruz Institute, FIOCRUZ","Laboratory of Respiratory Viruses and Measles, Oswaldo Cruz Institute, FIOCRUZ",Paola Resende et al
EPI_ISL_467353,"Laboratory of Respiratory Viruses and Measles, Oswaldo Cruz Institute, FIOCRUZ","Laboratory of Respiratory Viruses and Measles, Oswaldo Cruz Institute, FIOCRUZ",Paola Resende et al
EPI_ISL_467354,"Laboratory of Respiratory Viruses and Measles, Oswaldo Cruz Institute, FIOCRUZ","Laboratory of Respiratory Viruses and Measles, Oswaldo Cruz Institute, FIOCRUZ",Paola Resende et al
EPI_ISL_467355,"Laboratory of Respiratory Viruses and Measles, Oswaldo Cruz Institute, FIOCRUZ","Laboratory of Respiratory Viruses and Measles, Oswaldo Cruz Institute, FIOCRUZ",Paola Resende et al
EPI_ISL_467356,"Laboratory of Respiratory Viruses and Measles, Oswaldo Cruz Institute, FIOCRUZ","Laboratory of Respiratory Viruses and Measles, Oswaldo Cruz Institute, FIOCRUZ",Paola Resende et al
EPI_ISL_467357,"Laboratory of Respiratory Viruses and Measles, Oswaldo Cruz Institute, FIOCRUZ","Laboratory of Respiratory Viruses and Measles, Oswaldo Cruz Institute, FIOCRUZ",Paola Resende et al
EPI_ISL_467358,"Laboratory of Respiratory Viruses and Measles, Oswaldo Cruz Institute, FIOCRUZ","Laboratory of Respiratory Viruses and Measles, Oswaldo Cruz Institute, FIOCRUZ",Paola Resende et al
EPI_ISL_467359,"Laboratory of Respiratory Viruses and Measles, Oswaldo Cruz Institute, FIOCRUZ","Laboratory of Respiratory Viruses and Measles, Oswaldo Cruz Institute, FIOCRUZ",Paola Resende et al
EPI_ISL_467360,"Laboratory of Respiratory Viruses and Measles, Oswaldo Cruz Institute, FIOCRUZ","Laboratory of Respiratory Viruses and Measles, Oswaldo Cruz Institute, FIOCRUZ",Paola Resende et al
EPI_ISL_467361,"Laboratory of Respiratory Viruses and Measles, Oswaldo Cruz Institute, FIOCRUZ","Laboratory of Respiratory Viruses and Measles, Oswaldo Cruz Institute, FIOCRUZ",Paola Resende et al
EPI_ISL_467362,"Laboratory of Respiratory Viruses and Measles, Oswaldo Cruz Institute, FIOCRUZ","Laboratory of Respiratory Viruses and Measles, Oswaldo Cruz Institute, FIOCRUZ",Paola Resende et al
EPI_ISL_467363,"Laboratory of Respiratory Viruses and Measles, Oswaldo Cruz Institute, FIOCRUZ","Laboratory of Respiratory Viruses and Measles, Oswaldo Cruz Institute, FIOCRUZ",Paola Resende et al
EPI_ISL_467364,"Laboratory of Respiratory Viruses and Measles, Oswaldo Cruz Institute, FIOCRUZ","Laboratory of Respiratory Viruses and Measles, Oswaldo Cruz Institute, FIOCRUZ",Paola Resende et al
EPI_ISL_467365,"Laboratory of Respiratory Viruses and Measles, Oswaldo Cruz Institute, FIOCRUZ","Laboratory of Respiratory Viruses and Measles, Oswaldo Cruz Institute, FIOCRUZ",Paola Resende et al
EPI_ISL_467366,"Laboratory of Respiratory Viruses and Measles, Oswaldo Cruz Institute, FIOCRUZ","Laboratory of Respiratory Viruses and Measles, Oswaldo Cruz Institute, FIOCRUZ",Paola Resende et al
EPI_ISL_467367,"Laboratory of Respiratory Viruses and Measles, Oswaldo Cruz Institute, FIOCRUZ","Laboratory of Respiratory Viruses and Measles, Oswaldo Cruz Institute, FIOCRUZ",Paola Resende et al
EPI_ISL_467368,"Laboratory of Respiratory Viruses and Measles, Oswaldo Cruz Institute, FIOCRUZ","Laboratory of Respiratory Viruses and Measles, Oswaldo Cruz Institute, FIOCRUZ",Paola Resende et al
EPI_ISL_467369,"Laboratory of Respiratory Viruses and Measles, Oswaldo Cruz Institute, FIOCRUZ","Laboratory of Respiratory Viruses and Measles, Oswaldo Cruz Institute, FIOCRUZ",Paola Resende et al
EPI_ISL_467370,"Laboratory of Respiratory Viruses and Measles, Oswaldo Cruz Institute, FIOCRUZ","Laboratory of Respiratory Viruses and Measles, Oswaldo Cruz Institute, FIOCRUZ",Paola Resende et al
EPI_ISL_467371,"Laboratory of Respiratory Viruses and Measles, Oswaldo Cruz Institute, FIOCRUZ","Laboratory of Respiratory Viruses and Measles, Oswaldo Cruz Institute, FIOCRUZ",Paola Resende et al
EPI_ISL_414045,LACEN RJ - Laboratório Central de Saúde Pública Noel Nutels,Instituto Oswaldo Cruz FIOCRUZ - Laboratory of Respiratory Viruses and Measles (LVRS),Paola Resende et al
EPI_ISL_427299,Instituto Oswaldo Cruz FIOCRUZ - Laboratory of Respiratory Viruses and Measles (LVRS),Instituto Oswaldo Cruz FIOCRUZ - Laboratory of Respiratory Viruses and Measles (LVRS),Paola Resende et al
EPI_ISL_427300,Instituto Oswaldo Cruz FIOCRUZ - Laboratory of Respiratory Viruses and Measles (LVRS),Instituto Oswaldo Cruz FIOCRUZ - Laboratory of Respiratory Viruses and Measles (LVRS),Paola Resende et al
EPI_ISL_427301,Instituto Oswaldo Cruz FIOCRUZ - Laboratory of Respiratory Viruses and Measles (LVRS),Instituto Oswaldo Cruz FIOCRUZ - Laboratory of Respiratory Viruses and Measles (LVRS),Paola Resende et al
EPI_ISL_427302,Instituto Oswaldo Cruz FIOCRUZ - Laboratory of Respiratory Viruses and Measles (LVRS),Instituto Oswaldo Cruz FIOCRUZ - Laboratory of Respiratory Viruses and Measles (LVRS),Paola Resende et al
EPI_ISL_427303,Instituto Oswaldo Cruz FIOCRUZ - Laboratory of Respiratory Viruses and Measles (LVRS),Instituto Oswaldo Cruz FIOCRUZ - Laboratory of Respiratory Viruses and Measles (LVRS),Paola Resende et al
EPI_ISL_427304,Instituto Oswaldo Cruz FIOCRUZ - Laboratory of Respiratory Viruses and Measles (LVRS),Instituto Oswaldo Cruz FIOCRUZ - Laboratory of Respiratory Viruses and Measles (LVRS),Paola Resende et al
EPI_ISL_456071,"Laboratory of Respiratory Viruses and Measles, Oswaldo Cruz Institute, FIOCRUZ","Laboratory of Respiratory Viruses and Measles, Oswaldo Cruz Institute, FIOCRUZ",Paola Resende et al
EPI_ISL_427305,LACEN-SC - Laboratorio Central de Santa Catarina,Instituto Oswaldo Cruz FIOCRUZ - Laboratory of Respiratory Viruses and Measles (LVRS),Paola Resende et al
EPI_ISL_427306,LACEN-SC - Laboratorio Central de Santa Catarina,Instituto Oswaldo Cruz FIOCRUZ - Laboratory of Respiratory Viruses and Measles (LVRS),Paola Resende et al
EPI_ISL_471541,Hospital Geral Santa Marcelina,"Instituto Adolfo Lutz, Interdiciplinary Procedures Center, Strategic Laboratory",Claudio Tavares Sacchi et al
EPI_ISL_471542,Secretaria de Saude de Mogi das Cruzes,"Instituto Adolfo Lutz, Interdiciplinary Procedures Center, Strategic Laboratory",Claudio Tavares Sacchi et al
EPI_ISL_471543,Centro de Saude I Tacito Leite de Carvalho e Silva,"Instituto Adolfo Lutz, Interdiciplinary Procedures Center, Strategic Laboratory",Claudio Tavares Sacchi et al
EPI_ISL_471539,Hospital Universitario da USP Sao Paulo,"Instituto Adolfo Lutz, Interdiciplinary Procedures Center, Strategic Laboratory",Claudio Tavares Sacchi et al
EPI_ISL_471556,Pronto Socorro Jose Ibrahin,"Instituto Adolfo Lutz, Interdiciplinary Procedures Center, Strategic Laboratory",Claudio Tavares Sacchi et al
EPI_ISL_471562,Hosp. Municipal Prof. Dr. Alípio Corrêa Netto,"Instituto Adolfo Lutz, Interdiciplinary Procedures Center, Strategic Laboratory",Claudio Tavares Sacchi et al
EPI_ISL_471581,Hosp. Municipal Prof. Dr. Alípio Corrêa Netto,"Instituto Adolfo Lutz, Interdiciplinary Procedures Center, Strategic Laboratory",Claudio Tavares Sacchi et al
EPI_ISL_471647,Hospital Municipal de Barueri Dr. Francisco Moran,"Instituto Adolfo Lutz, Interdiciplinary Procedures Center, Strategic Laboratory",Claudio Tavares Sacchi et al
EPI_ISL_471648,UBS e Pronto Socorro Jd. Jacira,"Instituto Adolfo Lutz, Interdiciplinary Procedures Center, Strategic Laboratory",Claudio Tavares Sacchi et al
EPI_ISL_471546,AMA DR Jose Soares Hungria,"Instituto Adolfo Lutz, Interdiciplinary Procedures Center, Strategic Laboratory",Claudio Tavares Sacchi et al
EPI_ISL_471551,Hospital Sao Paulo de Ensino da Unifesp,"Instituto Adolfo Lutz, Interdiciplinary Procedures Center, Strategic Laboratory",Claudio Tavares Sacchi et al
EPI_ISL_471552,Hospital Sancta Maggiore,"Instituto Adolfo Lutz, Interdiciplinary Procedures Center, Strategic Laboratory",Claudio Tavares Sacchi et al
EPI_ISL_471554,Hospital Bosque da Saúde,"Instituto Adolfo Lutz, Interdiciplinary Procedures Center, Strategic Laboratory",Claudio Tavares Sacchi et al
EPI_ISL_471545,Hospital Sao Paulo de Ensino da Unifesp,"Instituto Adolfo Lutz, Interdiciplinary Procedures Center, Strategic Laboratory",Claudio Tavares Sacchi et al
EPI_ISL_471548,Hospital do Servidor Público Estadual Francisco Morato de Oliveira,"Instituto Adolfo Lutz, Interdiciplinary Procedures Center, Strategic Laboratory",Claudio Tavares Sacchi et al
EPI_ISL_471549,Hospital Municipal Carmen Prudente,"Instituto Adolfo Lutz, Interdiciplinary Procedures Center, Strategic Laboratory",Claudio Tavares Sacchi et al
EPI_ISL_450506,"Clinical Laboratory, Hospital Israelita Albert Einstein","Clinical Laboratory, Hospital Israelita Albert Einstein",Malta et al
EPI_ISL_443187,National Virology Reference Laboratory,"National Public Health Laboratory, National Centre for Infectious Diseases",Mak Tze Minn et al
EPI_ISL_435674,National Virology Reference Laboratory,"National Public Health Laboratory, National Centre for Infectious Diseases",Mak Tze Minn et al
EPI_ISL_435675,National Virology Reference Laboratory,"National Public Health Laboratory, National Centre for Infectious Diseases",Mak Tze Minn et al
EPI_ISL_435676,National Virology Reference Laboratory,"National Public Health Laboratory, National Centre for Infectious Diseases",Mak Tze Minn et al
EPI_ISL_435677,National Virology Reference Laboratory,"National Public Health Laboratory, National Centre for Infectious Diseases",Mak Tze Minn et al
EPI_ISL_467778,National Influenza Centre Romania,"Charite Universitatsmedizin Berlin, Institute of Virology",Victor M Corman et al
EPI_ISL_467779,National Influenza Centre Romania,"Charite Universitatsmedizin Berlin, Institute of Virology",Victor M Corman et al
EPI_ISL_411902,"Virology Unit, Institut Pasteur du Cambodge.","Virology Unit, Institut Pasteur du Cambodge (Sequencing done by: Jessica E Manning/Jennifer A Bohl at Malaria and Vector Research Research Laboratory, National Institute of Allergy and Infectious Diseases and Vida Ahyong from Chan-Zuckerberg Biohub)",Erik A Karlsson et al
EPI_ISL_415581,BCCDC Public Health Laboratory,BCCDC Public Health Laboratory,Harrigan et al
EPI_ISL_418816,BCCDC Public Health Laboratory,BCCDC Public Health Laboratory,Harrigan et al
EPI_ISL_418817,BCCDC Public Health Laboratory,BCCDC Public Health Laboratory,Harrigan et al
EPI_ISL_418818,BCCDC Public Health Laboratory,BCCDC Public Health Laboratory,Harrigan et al
EPI_ISL_415578,BCCDC Public Health Laboratory,BCCDC Public Health Laboratory,Harrigan et al
EPI_ISL_415580,BCCDC Public Health Laboratory,BCCDC Public Health Laboratory,Harrigan et al
EPI_ISL_415579,BCCDC Public Health Laboratory,BCCDC Public Health Laboratory,Harrigan et al
EPI_ISL_415582,BCCDC Public Health Laboratory,BCCDC Public Health Laboratory,Harrigan et al
EPI_ISL_412965,BCCDC Public Health Laboratory,BCCDC Public Health Laboratory,Harrigan et al
EPI_ISL_418819,BCCDC Public Health Laboratory,BCCDC Public Health Laboratory,Harrigan et al
EPI_ISL_418820,BCCDC Public Health Laboratory,BCCDC Public Health Laboratory,Harrigan et al
EPI_ISL_418821,BCCDC Public Health Laboratory,BCCDC Public Health Laboratory,Harrigan et al
EPI_ISL_418822,BCCDC Public Health Laboratory,BCCDC Public Health Laboratory,Harrigan et al
EPI_ISL_418824,BCCDC Public Health Laboratory,BCCDC Public Health Laboratory,Harrigan et al
EPI_ISL_415583,BCCDC Public Health Laboratory,BCCDC Public Health Laboratory,Harrigan et al
EPI_ISL_418825,BCCDC Public Health Laboratory,BCCDC Public Health Laboratory,Harrigan et al
EPI_ISL_418826,BCCDC Public Health Laboratory,BCCDC Public Health Laboratory,Harrigan et al
EPI_ISL_418827,BCCDC Public Health Laboratory,BCCDC Public Health Laboratory,Harrigan et al
EPI_ISL_418828,BCCDC Public Health Laboratory,BCCDC Public Health Laboratory,Harrigan et al
EPI_ISL_415584,BCCDC Public Health Laboratory,BCCDC Public Health Laboratory,Harrigan et al
EPI_ISL_418829,BCCDC Public Health Laboratory,BCCDC Public Health Laboratory,Harrigan et al
EPI_ISL_418830,BCCDC Public Health Laboratory,BCCDC Public Health Laboratory,Harrigan et al
EPI_ISL_418831,BCCDC Public Health Laboratory,BCCDC Public Health Laboratory,Harrigan et al
EPI_ISL_418832,BCCDC Public Health Laboratory,BCCDC Public Health Laboratory,Harrigan et al
EPI_ISL_418833,BCCDC Public Health Laboratory,BCCDC Public Health Laboratory,Harrigan et al
EPI_ISL_418834,BCCDC Public Health Laboratory,BCCDC Public Health Laboratory,Harrigan et al
EPI_ISL_418835,BCCDC Public Health Laboratory,BCCDC Public Health Laboratory,Harrigan et al
EPI_ISL_418836,BCCDC Public Health Laboratory,BCCDC Public Health Laboratory,Harrigan et al
EPI_ISL_418837,BCCDC Public Health Laboratory,BCCDC Public Health Laboratory,Harrigan et al
EPI_ISL_418838,BCCDC Public Health Laboratory,BCCDC Public Health Laboratory,Harrigan et al
EPI_ISL_415586,BCCDC Public Health Laboratory,BCCDC Public Health Laboratory,Harrigan et al
EPI_ISL_418839,BCCDC Public Health Laboratory,BCCDC Public Health Laboratory,Harrigan et al
EPI_ISL_418840,BCCDC Public Health Laboratory,BCCDC Public Health Laboratory,Harrigan et al
EPI_ISL_415585,BCCDC Public Health Laboratory,BCCDC Public Health Laboratory,Harrigan et al
EPI_ISL_415587,BCCDC Public Health Laboratory,BCCDC Public Health Laboratory,Harrigan et al
EPI_ISL_415577,BCCDC Public Health Laboratory,BCCDC Public Health Laboratory,Harrigan et al
EPI_ISL_418841,BCCDC Public Health Laboratory,BCCDC Public Health Laboratory,Harrigan et al
EPI_ISL_418842,BCCDC Public Health Laboratory,BCCDC Public Health Laboratory,Harrigan et al
EPI_ISL_418843,BCCDC Public Health Laboratory,BCCDC Public Health Laboratory,Harrigan et al
EPI_ISL_418844,BCCDC Public Health Laboratory,BCCDC Public Health Laboratory,Harrigan et al
EPI_ISL_418845,BCCDC Public Health Laboratory,BCCDC Public Health Laboratory,Harrigan et al
EPI_ISL_418846,BCCDC Public Health Laboratory,BCCDC Public Health Laboratory,Harrigan et al
EPI_ISL_415590,BCCDC Public Health Laboratory,BCCDC Public Health Laboratory,Harrigan et al
EPI_ISL_418847,BCCDC Public Health Laboratory,BCCDC Public Health Laboratory,Harrigan et al
EPI_ISL_418848,BCCDC Public Health Laboratory,BCCDC Public Health Laboratory,Harrigan et al
EPI_ISL_415588,BCCDC Public Health Laboratory,BCCDC Public Health Laboratory,Harrigan et al
EPI_ISL_415589,BCCDC Public Health Laboratory,BCCDC Public Health Laboratory,Harrigan et al
EPI_ISL_418849,BCCDC Public Health Laboratory,BCCDC Public Health Laboratory,Harrigan et al
EPI_ISL_418850,BCCDC Public Health Laboratory,BCCDC Public Health Laboratory,Harrigan et al
EPI_ISL_418851,BCCDC Public Health Laboratory,BCCDC Public Health Laboratory,Harrigan et al
EPI_ISL_418852,BCCDC Public Health Laboratory,BCCDC Public Health Laboratory,Harrigan et al
EPI_ISL_418853,BCCDC Public Health Laboratory,BCCDC Public Health Laboratory,Harrigan et al
EPI_ISL_418854,BCCDC Public Health Laboratory,BCCDC Public Health Laboratory,Harrigan et al
EPI_ISL_418855,BCCDC Public Health Laboratory,BCCDC Public Health Laboratory,Harrigan et al
EPI_ISL_418856,BCCDC Public Health Laboratory,BCCDC Public Health Laboratory,Harrigan et al
EPI_ISL_418857,BCCDC Public Health Laboratory,BCCDC Public Health Laboratory,Harrigan et al
EPI_ISL_418858,BCCDC Public Health Laboratory,BCCDC Public Health Laboratory,Harrigan et al
EPI_ISL_418859,BCCDC Public Health Laboratory,BCCDC Public Health Laboratory,Harrigan et al
EPI_ISL_418813,Cadham Provincial Laboratory,National Microbiology Laboratory,Anna Majer et al
EPI_ISL_429807,Cadham Provincial Laboratory,National Microbiology Laboratory,Anna Majer et al
EPI_ISL_429817,Cadham Provincial Laboratory,National Microbiology Laboratory,Anna Majer et al
EPI_ISL_429818,Cadham Provincial Laboratory,National Microbiology Laboratory,Anna Majer et al
EPI_ISL_429819,Cadham Provincial Laboratory,National Microbiology Laboratory,Anna Majer et al
EPI_ISL_429820,Cadham Provincial Laboratory,National Microbiology Laboratory,Anna Majer et al
EPI_ISL_418812,Cadham Provincial Laboratory,National Microbiology Laboratory,Anna Majer et al
EPI_ISL_429806,Dr. Georges-L.-Dumont University Hospital Centre,National Microbiology Laboratory,Anna Majer et al
EPI_ISL_429811,Dr. Georges-L.-Dumont University Hospital Centre,National Microbiology Laboratory,Anna Majer et al
EPI_ISL_429816,Dr. Georges-L.-Dumont University Hospital Centre,National Microbiology Laboratory,Anna Majer et al
EPI_ISL_418811,Dr. Georges-L.-Dumont University Hospital Centre,National Microbiology Laboratory,Anna Majer et al
EPI_ISL_469239,Public Health Laboratory,National Microbiology Laboratory,Anna Majer et al
EPI_ISL_469240,Public Health Laboratory,National Microbiology Laboratory,Anna Majer et al
EPI_ISL_429815,Public Health Laboratory,National Microbiology Laboratory,Anna Majer et al
EPI_ISL_469224,Public Health Laboratory,National Microbiology Laboratory,Anna Majer et al
EPI_ISL_469225,Public Health Laboratory,National Microbiology Laboratory,Anna Majer et al
EPI_ISL_469226,Public Health Laboratory,National Microbiology Laboratory,Anna Majer et al
EPI_ISL_469227,Public Health Laboratory,National Microbiology Laboratory,Anna Majer et al
EPI_ISL_469228,Public Health Laboratory,National Microbiology Laboratory,Anna Majer et al
EPI_ISL_469229,Public Health Laboratory,National Microbiology Laboratory,Anna Majer et al
EPI_ISL_469230,Public Health Laboratory,National Microbiology Laboratory,Anna Majer et al
EPI_ISL_469231,Public Health Laboratory,National Microbiology Laboratory,Anna Majer et al
EPI_ISL_469232,Public Health Laboratory,National Microbiology Laboratory,Anna Majer et al
EPI_ISL_469233,Public Health Laboratory,National Microbiology Laboratory,Anna Majer et al
EPI_ISL_469234,Public Health Laboratory,National Microbiology Laboratory,Anna Majer et al
EPI_ISL_469235,Public Health Laboratory,National Microbiology Laboratory,Anna Majer et al
EPI_ISL_469236,Public Health Laboratory,National Microbiology Laboratory,Anna Majer et al
EPI_ISL_469237,Public Health Laboratory,National Microbiology Laboratory,Anna Majer et al
EPI_ISL_469238,Public Health Laboratory,National Microbiology Laboratory,Anna Majer et al
EPI_ISL_418814,Queen Elizabeth II Health Science Centre,National Microbiology Laboratory,Anna Majer et al
EPI_ISL_429812,Queen Elizabeth II Health Science Centre,National Microbiology Laboratory,Anna Majer et al
EPI_ISL_429813,Queen Elizabeth II Health Science Centre,National Microbiology Laboratory,Anna Majer et al
EPI_ISL_429814,Queen Elizabeth II Health Science Centre,National Microbiology Laboratory,Anna Majer et al
EPI_ISL_464016,Unity Health Toronto,Ontario Institute for Cancer Research,Ramzi Fattouh et al
EPI_ISL_464033,Unity Health Toronto,Ontario Institute for Cancer Research,Ramzi Fattouh et al
EPI_ISL_464047,Unity Health Toronto,Ontario Institute for Cancer Research,Ramzi Fattouh et al
EPI_ISL_464028,Unity Health Toronto,Ontario Institute for Cancer Research,Ramzi Fattouh et al
EPI_ISL_464018,Unity Health Toronto,Ontario Institute for Cancer Research,Ramzi Fattouh et al
EPI_ISL_464026,Unity Health Toronto,Ontario Institute for Cancer Research,Ramzi Fattouh et al
EPI_ISL_464037,Unity Health Toronto,Ontario Institute for Cancer Research,Ramzi Fattouh et al
EPI_ISL_464041,Unity Health Toronto,Ontario Institute for Cancer Research,Ramzi Fattouh et al
EPI_ISL_464020,Unity Health Toronto,Ontario Institute for Cancer Research,Ramzi Fattouh et al
EPI_ISL_464061,Unity Health Toronto,Ontario Institute for Cancer Research,Ramzi Fattouh et al
EPI_ISL_464012,Unity Health Toronto,Ontario Institute for Cancer Research,Ramzi Fattouh et al
EPI_ISL_464014,Unity Health Toronto,Ontario Institute for Cancer Research,Ramzi Fattouh et al
EPI_ISL_464013,Unity Health Toronto,Ontario Institute for Cancer Research,Ramzi Fattouh et al
EPI_ISL_464036,Unity Health Toronto,Ontario Institute for Cancer Research,Ramzi Fattouh et al
EPI_ISL_464063,Unity Health Toronto,Ontario Institute for Cancer Research,Ramzi Fattouh et al
EPI_ISL_464056,Unity Health Toronto,Ontario Institute for Cancer Research,Ramzi Fattouh et al
EPI_ISL_464004,Unity Health Toronto,Ontario Institute for Cancer Research,Ramzi Fattouh et al
EPI_ISL_464050,Unity Health Toronto,Ontario Institute for Cancer Research,Ramzi Fattouh et al
EPI_ISL_464046,Unity Health Toronto,Ontario Institute for Cancer Research,Ramzi Fattouh et al
EPI_ISL_464059,Unity Health Toronto,Ontario Institute for Cancer Research,Ramzi Fattouh et al
EPI_ISL_464042,Unity Health Toronto,Ontario Institute for Cancer Research,Ramzi Fattouh et al
EPI_ISL_464024,Unity Health Toronto,Ontario Institute for Cancer Research,Ramzi Fattouh et al
EPI_ISL_464001,Unity Health Toronto,Ontario Institute for Cancer Research,Ramzi Fattouh et al
EPI_ISL_464048,Unity Health Toronto,Ontario Institute for Cancer Research,Ramzi Fattouh et al
EPI_ISL_464007,Unity Health Toronto,Ontario Institute for Cancer Research,Ramzi Fattouh et al
EPI_ISL_464030,Unity Health Toronto,Ontario Institute for Cancer Research,Ramzi Fattouh et al
EPI_ISL_464038,Unity Health Toronto,Ontario Institute for Cancer Research,Ramzi Fattouh et al
EPI_ISL_463997,Unity Health Toronto,Ontario Institute for Cancer Research,Ramzi Fattouh et al
EPI_ISL_464008,Unity Health Toronto,Ontario Institute for Cancer Research,Ramzi Fattouh et al
EPI_ISL_464021,Unity Health Toronto,Ontario Institute for Cancer Research,Ramzi Fattouh et al
EPI_ISL_464022,Unity Health Toronto,Ontario Institute for Cancer Research,Ramzi Fattouh et al
EPI_ISL_463996,Unity Health Toronto,Ontario Institute for Cancer Research,Ramzi Fattouh et al
EPI_ISL_464062,Unity Health Toronto,Ontario Institute for Cancer Research,Ramzi Fattouh et al
EPI_ISL_463999,Unity Health Toronto,Ontario Institute for Cancer Research,Ramzi Fattouh et al
EPI_ISL_464019,Unity Health Toronto,Ontario Institute for Cancer Research,Ramzi Fattouh et al
EPI_ISL_463995,Unity Health Toronto,Ontario Institute for Cancer Research,Ramzi Fattouh et al
EPI_ISL_464040,Unity Health Toronto,Ontario Institute for Cancer Research,Ramzi Fattouh et al
EPI_ISL_464064,Unity Health Toronto,Ontario Institute for Cancer Research,Ramzi Fattouh et al
EPI_ISL_463998,Unity Health Toronto,Ontario Institute for Cancer Research,Ramzi Fattouh et al
EPI_ISL_464029,Unity Health Toronto,Ontario Institute for Cancer Research,Ramzi Fattouh et al
EPI_ISL_464058,Unity Health Toronto,Ontario Institute for Cancer Research,Ramzi Fattouh et al
EPI_ISL_464054,Unity Health Toronto,Ontario Institute for Cancer Research,Ramzi Fattouh et al
EPI_ISL_464057,Unity Health Toronto,Ontario Institute for Cancer Research,Ramzi Fattouh et al
EPI_ISL_464011,Unity Health Toronto,Ontario Institute for Cancer Research,Ramzi Fattouh et al
EPI_ISL_463970,Toronto Invasive Bacterial Diseases Network,McMaster University,Allison McGeer et al
EPI_ISL_463971,Toronto Invasive Bacterial Diseases Network,McMaster University,Allison McGeer et al
EPI_ISL_463972,Toronto Invasive Bacterial Diseases Network,McMaster University,Allison McGeer et al
EPI_ISL_463973,Toronto Invasive Bacterial Diseases Network,McMaster University,Allison McGeer et al
EPI_ISL_463974,Toronto Invasive Bacterial Diseases Network,McMaster University,Allison McGeer et al
EPI_ISL_463975,Toronto Invasive Bacterial Diseases Network,McMaster University,Allison McGeer et al
EPI_ISL_463976,Toronto Invasive Bacterial Diseases Network,McMaster University,Allison McGeer et al
EPI_ISL_463977,Toronto Invasive Bacterial Diseases Network,McMaster University,Allison McGeer et al
EPI_ISL_463978,Toronto Invasive Bacterial Diseases Network,McMaster University,Allison McGeer et al
EPI_ISL_463979,Toronto Invasive Bacterial Diseases Network,McMaster University,Allison McGeer et al
EPI_ISL_463980,Toronto Invasive Bacterial Diseases Network,McMaster University,Allison McGeer et al
EPI_ISL_463981,Toronto Invasive Bacterial Diseases Network,McMaster University,Allison McGeer et al
EPI_ISL_463982,Toronto Invasive Bacterial Diseases Network,McMaster University,Allison McGeer et al
EPI_ISL_463983,Toronto Invasive Bacterial Diseases Network,McMaster University,Allison McGeer et al
EPI_ISL_463984,Toronto Invasive Bacterial Diseases Network,McMaster University,Allison McGeer et al
EPI_ISL_463986,Toronto Invasive Bacterial Diseases Network,McMaster University,Allison McGeer et al
EPI_ISL_463988,Toronto Invasive Bacterial Diseases Network,McMaster University,Allison McGeer et al
EPI_ISL_463989,Toronto Invasive Bacterial Diseases Network,McMaster University,Allison McGeer et al
EPI_ISL_463990,Toronto Invasive Bacterial Diseases Network,McMaster University,Allison McGeer et al
EPI_ISL_463991,Toronto Invasive Bacterial Diseases Network,McMaster University,Allison McGeer et al
EPI_ISL_463992,Toronto Invasive Bacterial Diseases Network,McMaster University,Allison McGeer et al
EPI_ISL_463993,Toronto Invasive Bacterial Diseases Network,McMaster University,Allison McGeer et al
EPI_ISL_463994,Toronto Invasive Bacterial Diseases Network,McMaster University,Allison McGeer et al
EPI_ISL_425177,Public Health Ontario,Public Health Agency of Canada - National Microbiology Laboratory,Amrit S. Boese et al
EPI_ISL_459866,Kingston Health Sciences Center,Queen's Genomics Lab at Ongwanada (Q-GLO),Sjaarda CP et al
EPI_ISL_459869,Kingston Health Sciences Center,Queen's Genomics Lab at Ongwanada (Q-GLO),Sjaarda CP et al
EPI_ISL_459871,Kingston Health Sciences Center,Queen's Genomics Lab at Ongwanada (Q-GLO),Sjaarda CP et al
EPI_ISL_459872,Kingston Health Sciences Center,Queen's Genomics Lab at Ongwanada (Q-GLO),Sjaarda CP et al
EPI_ISL_459873,Kingston Health Sciences Center,Queen's Genomics Lab at Ongwanada (Q-GLO),Sjaarda CP et al
EPI_ISL_459874,Kingston Health Sciences Center,Queen's Genomics Lab at Ongwanada (Q-GLO),Sjaarda CP et al
EPI_ISL_459875,Kingston Health Sciences Center,Queen's Genomics Lab at Ongwanada (Q-GLO),Sjaarda CP et al
EPI_ISL_459867,Kingston Health Sciences Center,Queen's Genomics Lab at Ongwanada (Q-GLO),Sjaarda CP et al
EPI_ISL_459879,Kingston Health Sciences Center,Queen's Genomics Lab at Ongwanada (Q-GLO),Sjaarda CP et al
EPI_ISL_459880,Kingston Health Sciences Center,Queen's Genomics Lab at Ongwanada (Q-GLO),Sjaarda CP et al
EPI_ISL_459881,Kingston Health Sciences Center,Queen's Genomics Lab at Ongwanada (Q-GLO),Sjaarda CP et al
EPI_ISL_459882,Kingston Health Sciences Center,Queen's Genomics Lab at Ongwanada (Q-GLO),Sjaarda CP et al
EPI_ISL_459883,Kingston Health Sciences Center,Queen's Genomics Lab at Ongwanada (Q-GLO),Sjaarda CP et al
EPI_ISL_459885,Kingston Health Sciences Center,Queen's Genomics Lab at Ongwanada (Q-GLO),Sjaarda CP et al
EPI_ISL_459886,Kingston Health Sciences Center,Queen's Genomics Lab at Ongwanada (Q-GLO),Sjaarda CP et al
EPI_ISL_459887,Kingston Health Sciences Center,Queen's Genomics Lab at Ongwanada (Q-GLO),Sjaarda CP et al
EPI_ISL_459888,Kingston Health Sciences Center,Queen's Genomics Lab at Ongwanada (Q-GLO),Sjaarda CP et al
EPI_ISL_459889,Kingston Health Sciences Center,Queen's Genomics Lab at Ongwanada (Q-GLO),Sjaarda CP et al
EPI_ISL_459890,Kingston Health Sciences Center,Queen's Genomics Lab at Ongwanada (Q-GLO),Sjaarda CP et al
EPI_ISL_459868,Kingston Health Sciences Center,Queen's Genomics Lab at Ongwanada (Q-GLO),Sjaarda CP et al
EPI_ISL_459891,Kingston Health Sciences Center,Queen's Genomics Lab at Ongwanada (Q-GLO),Sjaarda CP et al
EPI_ISL_459892,Kingston Health Sciences Center,Queen's Genomics Lab at Ongwanada (Q-GLO),Sjaarda CP et al
EPI_ISL_450747,Sunnybrook Health Sciences Centre,"Department of Laboratory Medicine and Molecular Diagnostics, Sunnybrook Health Sciences Centre",Jalees A. Nasir et al
EPI_ISL_413015,Public Health Ontario Laboratory,National Microbiology Laboratory,Shari Tyson et al
EPI_ISL_450638,"Laboratoire de microbiologie, Hopital de Verdun","Smith Laboratory, Centre de Recherche CHU Sainte-Justine",Martin Smith et al
EPI_ISL_450639,"Laboratoire de microbiologie, Hopital de Verdun","Smith Laboratory, Centre de Recherche CHU Sainte-Justine",Martin Smith et al
EPI_ISL_450640,"Laboratoire de microbiologie, Hopital de Verdun","Smith Laboratory, Centre de Recherche CHU Sainte-Justine",Martin Smith et al
EPI_ISL_450641,"Laboratoire de microbiologie, Hopital de Verdun","Smith Laboratory, Centre de Recherche CHU Sainte-Justine",Martin Smith et al
EPI_ISL_450642,"Laboratoire de microbiologie, Hopital de Verdun","Smith Laboratory, Centre de Recherche CHU Sainte-Justine",Martin Smith et al
EPI_ISL_450643,"Laboratoire de microbiologie, Hopital de Verdun","Smith Laboratory, Centre de Recherche CHU Sainte-Justine",Martin Smith et al
EPI_ISL_450644,"Laboratoire de microbiologie, Hopital de Verdun","Smith Laboratory, Centre de Recherche CHU Sainte-Justine",Martin Smith et al
EPI_ISL_450645,"Laboratoire de microbiologie, Hopital de Verdun","Smith Laboratory, Centre de Recherche CHU Sainte-Justine",Martin Smith et al
EPI_ISL_450646,"Laboratoire de microbiologie, Hopital de Verdun","Smith Laboratory, Centre de Recherche CHU Sainte-Justine",Martin Smith et al
EPI_ISL_450647,"Laboratoire de microbiologie, Hopital de Verdun","Smith Laboratory, Centre de Recherche CHU Sainte-Justine",Martin Smith et al
EPI_ISL_450648,"Laboratoire de microbiologie, Hopital de Verdun","Smith Laboratory, Centre de Recherche CHU Sainte-Justine",Martin Smith et al
EPI_ISL_450649,"Laboratoire de microbiologie, Hopital de Verdun","Smith Laboratory, Centre de Recherche CHU Sainte-Justine",Martin Smith et al
EPI_ISL_450650,"Laboratoire de microbiologie, Hopital de Verdun","Smith Laboratory, Centre de Recherche CHU Sainte-Justine",Martin Smith et al
EPI_ISL_450651,"Laboratoire de microbiologie, Hopital de Verdun","Smith Laboratory, Centre de Recherche CHU Sainte-Justine",Martin Smith et al
EPI_ISL_450652,"Laboratoire de microbiologie, Hopital de Verdun","Smith Laboratory, Centre de Recherche CHU Sainte-Justine",Martin Smith et al
EPI_ISL_444494,"Laboratoire de microbiologie, Hopital de Verdun","Smith Laboratory, Centre de Recherche CHU Sainte-Justine",Martin Smith et al
EPI_ISL_444495,"Laboratoire de microbiologie, Hopital de Verdun","Smith Laboratory, Centre de Recherche CHU Sainte-Justine",Martin Smith et al
EPI_ISL_444496,"Laboratoire de microbiologie, Hopital de Verdun","Smith Laboratory, Centre de Recherche CHU Sainte-Justine",Martin Smith et al
EPI_ISL_444497,"Laboratoire de microbiologie, Hopital de Verdun","Smith Laboratory, Centre de Recherche CHU Sainte-Justine",Martin Smith et al
EPI_ISL_444498,"Laboratoire de microbiologie, Hopital de Verdun","Smith Laboratory, Centre de Recherche CHU Sainte-Justine",Martin Smith et al
EPI_ISL_444499,"Laboratoire de microbiologie, Hopital de Verdun","Smith Laboratory, Centre de Recherche CHU Sainte-Justine",Martin Smith et al
EPI_ISL_444500,"Laboratoire de microbiologie, Hopital de Verdun","Smith Laboratory, Centre de Recherche CHU Sainte-Justine",Martin Smith et al
EPI_ISL_444501,"Laboratoire de microbiologie, Hopital de Verdun","Smith Laboratory, Centre de Recherche CHU Sainte-Justine",Martin Smith et al
EPI_ISL_444504,"Laboratoire de microbiologie, Hopital de Verdun","Smith Laboratory, Centre de Recherche CHU Sainte-Justine",Martin Smith et al
EPI_ISL_444505,"Laboratoire de microbiologie, Hopital de Verdun","Smith Laboratory, Centre de Recherche CHU Sainte-Justine",Martin Smith et al
EPI_ISL_444507,"Laboratoire de microbiologie, Hopital de Verdun","Smith Laboratory, Centre de Recherche CHU Sainte-Justine",Martin Smith et al
EPI_ISL_463903,"Laboratoire de microbiologie, Hopital de Verdun","Smith Laboratory, Centre de Recherche CHU Sainte-Justine",Martin Smith et al
EPI_ISL_444509,"Laboratoire de microbiologie, Hopital de Verdun","Smith Laboratory, Centre de Recherche CHU Sainte-Justine",Martin Smith et al
EPI_ISL_444510,"Laboratoire de microbiologie, Hopital de Verdun","Smith Laboratory, Centre de Recherche CHU Sainte-Justine",Martin Smith et al
EPI_ISL_444512,"Laboratoire de microbiologie, Hopital de Verdun","Smith Laboratory, Centre de Recherche CHU Sainte-Justine",Martin Smith et al
EPI_ISL_444513,"Laboratoire de microbiologie, Hopital de Verdun","Smith Laboratory, Centre de Recherche CHU Sainte-Justine",Martin Smith et al
EPI_ISL_444515,"Laboratoire de microbiologie, Hopital de Verdun","Smith Laboratory, Centre de Recherche CHU Sainte-Justine",Martin Smith et al
EPI_ISL_463905,"Laboratoire de microbiologie, Hopital de Verdun","Smith Laboratory, Centre de Recherche CHU Sainte-Justine",Martin Smith et al
EPI_ISL_463906,"Laboratoire de microbiologie, Hopital de Verdun","Smith Laboratory, Centre de Recherche CHU Sainte-Justine",Martin Smith et al
EPI_ISL_463907,"Laboratoire de microbiologie, Hopital de Verdun","Smith Laboratory, Centre de Recherche CHU Sainte-Justine",Martin Smith et al
EPI_ISL_463908,"Laboratoire de microbiologie, Hopital de Verdun","Smith Laboratory, Centre de Recherche CHU Sainte-Justine",Martin Smith et al
EPI_ISL_463909,"Laboratoire de microbiologie, Hopital de Verdun","Smith Laboratory, Centre de Recherche CHU Sainte-Justine",Martin Smith et al
EPI_ISL_463910,"Laboratoire de microbiologie, Hopital de Verdun","Smith Laboratory, Centre de Recherche CHU Sainte-Justine",Martin Smith et al
EPI_ISL_463911,"Laboratoire de microbiologie, Hopital de Verdun","Smith Laboratory, Centre de Recherche CHU Sainte-Justine",Martin Smith et al
EPI_ISL_463912,"Laboratoire de microbiologie, Hopital de Verdun","Smith Laboratory, Centre de Recherche CHU Sainte-Justine",Martin Smith et al
EPI_ISL_463913,"Laboratoire de microbiologie, Hopital de Verdun","Smith Laboratory, Centre de Recherche CHU Sainte-Justine",Martin Smith et al
EPI_ISL_463914,"Laboratoire de microbiologie, Hopital de Verdun","Smith Laboratory, Centre de Recherche CHU Sainte-Justine",Martin Smith et al
EPI_ISL_463915,"Laboratoire de microbiologie, Hopital de Verdun","Smith Laboratory, Centre de Recherche CHU Sainte-Justine",Martin Smith et al
EPI_ISL_463916,"Laboratoire de microbiologie, Hopital de Verdun","Smith Laboratory, Centre de Recherche CHU Sainte-Justine",Martin Smith et al
EPI_ISL_463917,"Laboratoire de microbiologie, Hopital de Verdun","Smith Laboratory, Centre de Recherche CHU Sainte-Justine",Martin Smith et al
EPI_ISL_463918,"Laboratoire de microbiologie, Hopital de Verdun","Smith Laboratory, Centre de Recherche CHU Sainte-Justine",Martin Smith et al
EPI_ISL_463919,"Laboratoire de microbiologie, Hopital de Verdun","Smith Laboratory, Centre de Recherche CHU Sainte-Justine",Martin Smith et al
EPI_ISL_463920,"Laboratoire de microbiologie, Hopital de Verdun","Smith Laboratory, Centre de Recherche CHU Sainte-Justine",Martin Smith et al
EPI_ISL_463921,"Laboratoire de microbiologie, Hopital de Verdun","Smith Laboratory, Centre de Recherche CHU Sainte-Justine",Martin Smith et al
EPI_ISL_463922,"Laboratoire de microbiologie, Hopital de Verdun","Smith Laboratory, Centre de Recherche CHU Sainte-Justine",Martin Smith et al
EPI_ISL_463923,"Laboratoire de microbiologie, Hopital de Verdun","Smith Laboratory, Centre de Recherche CHU Sainte-Justine",Martin Smith et al
EPI_ISL_463924,"Laboratoire de microbiologie, Hopital de Verdun","Smith Laboratory, Centre de Recherche CHU Sainte-Justine",Martin Smith et al
EPI_ISL_463925,"Laboratoire de microbiologie, Hopital de Verdun","Smith Laboratory, Centre de Recherche CHU Sainte-Justine",Martin Smith et al
EPI_ISL_463926,"Laboratoire de microbiologie, Hopital de Verdun","Smith Laboratory, Centre de Recherche CHU Sainte-Justine",Martin Smith et al
EPI_ISL_463927,"Laboratoire de microbiologie, Hopital de Verdun","Smith Laboratory, Centre de Recherche CHU Sainte-Justine",Martin Smith et al
EPI_ISL_463928,"Laboratoire de microbiologie, Hopital de Verdun","Smith Laboratory, Centre de Recherche CHU Sainte-Justine",Martin Smith et al
EPI_ISL_463929,"Laboratoire de microbiologie, Hopital de Verdun","Smith Laboratory, Centre de Recherche CHU Sainte-Justine",Martin Smith et al
EPI_ISL_463930,"Laboratoire de microbiologie, Hopital de Verdun","Smith Laboratory, Centre de Recherche CHU Sainte-Justine",Martin Smith et al
EPI_ISL_463931,"Laboratoire de microbiologie, Hopital de Verdun","Smith Laboratory, Centre de Recherche CHU Sainte-Justine",Martin Smith et al
EPI_ISL_463932,"Laboratoire de microbiologie, Hopital de Verdun","Smith Laboratory, Centre de Recherche CHU Sainte-Justine",Martin Smith et al
EPI_ISL_463933,"Laboratoire de microbiologie, Hopital de Verdun","Smith Laboratory, Centre de Recherche CHU Sainte-Justine",Martin Smith et al
EPI_ISL_463934,"Laboratoire de microbiologie, Hopital de Verdun","Smith Laboratory, Centre de Recherche CHU Sainte-Justine",Martin Smith et al
EPI_ISL_463935,"Laboratoire de microbiologie, Hopital de Verdun","Smith Laboratory, Centre de Recherche CHU Sainte-Justine",Martin Smith et al
EPI_ISL_463936,"Laboratoire de microbiologie, Hopital de Verdun","Smith Laboratory, Centre de Recherche CHU Sainte-Justine",Martin Smith et al
EPI_ISL_463937,"Laboratoire de microbiologie, Hopital de Verdun","Smith Laboratory, Centre de Recherche CHU Sainte-Justine",Martin Smith et al
EPI_ISL_463938,"Laboratoire de microbiologie, Hopital de Verdun","Smith Laboratory, Centre de Recherche CHU Sainte-Justine",Martin Smith et al
EPI_ISL_463939,"Laboratoire de microbiologie, Hopital de Verdun","Smith Laboratory, Centre de Recherche CHU Sainte-Justine",Martin Smith et al
EPI_ISL_463940,"Laboratoire de microbiologie, Hopital de Verdun","Smith Laboratory, Centre de Recherche CHU Sainte-Justine",Martin Smith et al
EPI_ISL_463941,"Laboratoire de microbiologie, Hopital de Verdun","Smith Laboratory, Centre de Recherche CHU Sainte-Justine",Martin Smith et al
EPI_ISL_463942,"Laboratoire de microbiologie, Hopital de Verdun","Smith Laboratory, Centre de Recherche CHU Sainte-Justine",Martin Smith et al
EPI_ISL_463943,"Laboratoire de microbiologie, Hopital de Verdun","Smith Laboratory, Centre de Recherche CHU Sainte-Justine",Martin Smith et al
EPI_ISL_463944,"Laboratoire de microbiologie, Hopital de Verdun","Smith Laboratory, Centre de Recherche CHU Sainte-Justine",Martin Smith et al
EPI_ISL_463945,"Laboratoire de microbiologie, Hopital de Verdun","Smith Laboratory, Centre de Recherche CHU Sainte-Justine",Martin Smith et al
EPI_ISL_463946,"Laboratoire de microbiologie, Hopital de Verdun","Smith Laboratory, Centre de Recherche CHU Sainte-Justine",Martin Smith et al
EPI_ISL_463947,"Laboratoire de microbiologie, Hopital de Verdun","Smith Laboratory, Centre de Recherche CHU Sainte-Justine",Martin Smith et al
EPI_ISL_463948,"Laboratoire de microbiologie, Hopital de Verdun","Smith Laboratory, Centre de Recherche CHU Sainte-Justine",Martin Smith et al
EPI_ISL_463949,"Laboratoire de microbiologie, Hopital de Verdun","Smith Laboratory, Centre de Recherche CHU Sainte-Justine",Martin Smith et al
EPI_ISL_463950,"Laboratoire de microbiologie, Hopital de Verdun","Smith Laboratory, Centre de Recherche CHU Sainte-Justine",Martin Smith et al
EPI_ISL_463951,"Laboratoire de microbiologie, Hopital de Verdun","Smith Laboratory, Centre de Recherche CHU Sainte-Justine",Martin Smith et al
EPI_ISL_463952,"Laboratoire de microbiologie, Hopital de Verdun","Smith Laboratory, Centre de Recherche CHU Sainte-Justine",Martin Smith et al
EPI_ISL_463953,"Laboratoire de microbiologie, Hopital de Verdun","Smith Laboratory, Centre de Recherche CHU Sainte-Justine",Martin Smith et al
EPI_ISL_463954,"Laboratoire de microbiologie, Hopital de Verdun","Smith Laboratory, Centre de Recherche CHU Sainte-Justine",Martin Smith et al
EPI_ISL_463955,"Laboratoire de microbiologie, Hopital de Verdun","Smith Laboratory, Centre de Recherche CHU Sainte-Justine",Martin Smith et al
EPI_ISL_463956,"Laboratoire de microbiologie, Hopital de Verdun","Smith Laboratory, Centre de Recherche CHU Sainte-Justine",Martin Smith et al
EPI_ISL_463957,"Laboratoire de microbiologie, Hopital de Verdun","Smith Laboratory, Centre de Recherche CHU Sainte-Justine",Martin Smith et al
EPI_ISL_463958,"Laboratoire de microbiologie, Hopital de Verdun","Smith Laboratory, Centre de Recherche CHU Sainte-Justine",Martin Smith et al
EPI_ISL_463959,"Laboratoire de microbiologie, Hopital de Verdun","Smith Laboratory, Centre de Recherche CHU Sainte-Justine",Martin Smith et al
EPI_ISL_463960,"Laboratoire de microbiologie, Hopital de Verdun","Smith Laboratory, Centre de Recherche CHU Sainte-Justine",Martin Smith et al
EPI_ISL_463961,"Laboratoire de microbiologie, Hopital de Verdun","Smith Laboratory, Centre de Recherche CHU Sainte-Justine",Martin Smith et al
EPI_ISL_463962,"Laboratoire de microbiologie, Hopital de Verdun","Smith Laboratory, Centre de Recherche CHU Sainte-Justine",Martin Smith et al
EPI_ISL_463963,"Laboratoire de microbiologie, Hopital de Verdun","Smith Laboratory, Centre de Recherche CHU Sainte-Justine",Martin Smith et al
EPI_ISL_463964,"Laboratoire de microbiologie, Hopital de Verdun","Smith Laboratory, Centre de Recherche CHU Sainte-Justine",Martin Smith et al
EPI_ISL_463965,"Laboratoire de microbiologie, Hopital de Verdun","Smith Laboratory, Centre de Recherche CHU Sainte-Justine",Martin Smith et al
EPI_ISL_463966,"Laboratoire de microbiologie, Hopital de Verdun","Smith Laboratory, Centre de Recherche CHU Sainte-Justine",Martin Smith et al
EPI_ISL_463967,"Laboratoire de microbiologie, Hopital de Verdun","Smith Laboratory, Centre de Recherche CHU Sainte-Justine",Martin Smith et al
EPI_ISL_463968,"Laboratoire de microbiologie, Hopital de Verdun","Smith Laboratory, Centre de Recherche CHU Sainte-Justine",Martin Smith et al
EPI_ISL_463969,"Laboratoire de microbiologie, Hopital de Verdun","Smith Laboratory, Centre de Recherche CHU Sainte-Justine",Martin Smith et al
EPI_ISL_450302,Centre hospitalier Anna-Laberge,Laboratoire de santé publique du Québec,Sandrine Moreira et al
EPI_ISL_465679,Hôpital du Suroît,Laboratoire de santé publique du Québec,Sandrine Moreira et al
EPI_ISL_450303,Centre hospitalier Anna-Laberge,Laboratoire de santé publique du Québec,Sandrine Moreira et al
EPI_ISL_465680,Hôpital du Suroît,Laboratoire de santé publique du Québec,Sandrine Moreira et al
EPI_ISL_465681,Hôpital Charles-LeMoyne,Laboratoire de santé publique du Québec,Sandrine Moreira et al
EPI_ISL_450304,Hôpital Charles-LeMoyne,Laboratoire de santé publique du Québec,Sandrine Moreira et al
EPI_ISL_465682,Hôpital Charles-LeMoyne,Laboratoire de santé publique du Québec,Sandrine Moreira et al
EPI_ISL_450305,Hôpital Charles-LeMoyne,Laboratoire de santé publique du Québec,Sandrine Moreira et al
EPI_ISL_465683,Hôpital de Maria,Laboratoire de santé publique du Québec,Sandrine Moreira et al
EPI_ISL_465684,Hôpital de Maria,Laboratoire de santé publique du Québec,Sandrine Moreira et al
EPI_ISL_465685,CSSS Haut-Richelieu/Rouville (Hôpital),Laboratoire de santé publique du Québec,Sandrine Moreira et al
EPI_ISL_465686,Hôpital de Hull,Laboratoire de santé publique du Québec,Sandrine Moreira et al
EPI_ISL_465687,CSSS Haut-Richelieu/Rouville (Hôpital),Laboratoire de santé publique du Québec,Sandrine Moreira et al
EPI_ISL_465688,Centre hospitalier Anna-Laberge,Laboratoire de santé publique du Québec,Sandrine Moreira et al
EPI_ISL_465689,Centre hospitalier Anna-Laberge,Laboratoire de santé publique du Québec,Sandrine Moreira et al
EPI_ISL_450306,CSSS Haut-Richelieu/Rouville (Hôpital),Laboratoire de santé publique du Québec,Sandrine Moreira et al
EPI_ISL_465690,Centre hospitalier Anna-Laberge,Laboratoire de santé publique du Québec,Sandrine Moreira et al
EPI_ISL_465691,Hôpital de Gatineau,Laboratoire de santé publique du Québec,Sandrine Moreira et al
EPI_ISL_465692,CSSS Haut-Richelieu/Rouville (Hôpital),Laboratoire de santé publique du Québec,Sandrine Moreira et al
EPI_ISL_465693,Hôpital du Suroît,Laboratoire de santé publique du Québec,Sandrine Moreira et al
EPI_ISL_450307,Hôpital du Suroît,Laboratoire de santé publique du Québec,Sandrine Moreira et al
EPI_ISL_450308,Hôpital Charles-LeMoyne,Laboratoire de santé publique du Québec,Sandrine Moreira et al
EPI_ISL_465694,Hôpital Charles-LeMoyne,Laboratoire de santé publique du Québec,Sandrine Moreira et al
EPI_ISL_450309,Hôpital Pierre-Boucher,Laboratoire de santé publique du Québec,Sandrine Moreira et al
EPI_ISL_450310,Hôpital Charles-LeMoyne,Laboratoire de santé publique du Québec,Sandrine Moreira et al
EPI_ISL_465695,Hôpital Pierre-Boucher,Laboratoire de santé publique du Québec,Sandrine Moreira et al
EPI_ISL_465696,Hôpital Pierre-Boucher,Laboratoire de santé publique du Québec,Sandrine Moreira et al
EPI_ISL_465697,Centre de santé Inuulitsivik,Laboratoire de santé publique du Québec,Sandrine Moreira et al
EPI_ISL_465698,Hôpital Charles-LeMoyne,Laboratoire de santé publique du Québec,Sandrine Moreira et al
EPI_ISL_465699,Hôpital Charles-LeMoyne,Laboratoire de santé publique du Québec,Sandrine Moreira et al
EPI_ISL_450311,Hôpital du Suroît,Laboratoire de santé publique du Québec,Sandrine Moreira et al
EPI_ISL_450312,Hôpital du Suroît,Laboratoire de santé publique du Québec,Sandrine Moreira et al
EPI_ISL_450313,Hôpital du Suroît,Laboratoire de santé publique du Québec,Sandrine Moreira et al
EPI_ISL_450314,Hôpital Pierre-Boucher,Laboratoire de santé publique du Québec,Sandrine Moreira et al
EPI_ISL_465700,Hôpital Pierre-Boucher,Laboratoire de santé publique du Québec,Sandrine Moreira et al
EPI_ISL_450315,Hôpital Pierre-Boucher,Laboratoire de santé publique du Québec,Sandrine Moreira et al
EPI_ISL_465701,Hôpital du Suroît,Laboratoire de santé publique du Québec,Sandrine Moreira et al
EPI_ISL_450316,Hôpital Charles-LeMoyne,Laboratoire de santé publique du Québec,Sandrine Moreira et al
EPI_ISL_465702,Hôpital Pierre-Boucher,Laboratoire de santé publique du Québec,Sandrine Moreira et al
EPI_ISL_450317,Hôpital Pierre-Boucher,Laboratoire de santé publique du Québec,Sandrine Moreira et al
EPI_ISL_465703,Hôpital Pierre-Boucher,Laboratoire de santé publique du Québec,Sandrine Moreira et al
EPI_ISL_450318,Hôpital Pierre-Boucher,Laboratoire de santé publique du Québec,Sandrine Moreira et al
EPI_ISL_455680,"Institute of pathogenic microbiology, Jiangsu Provincial Center for Disease Control and Prevention","Institute of pathogenic microbiology, Jiangsu Provincial Center for Disease Control and Prevention",Cui et al
EPI_ISL_445266,CENTRO ONCOLOGICO DEL NORTE,Instituto de Salud Publica de Chile,Andrés E Castillo et al
EPI_ISL_445267,CENTRO ONCOLOGICO DEL NORTE,Instituto de Salud Publica de Chile,Andrés E Castillo et al
EPI_ISL_468760,Center for Genome Regulation (CRG),"Center for Mathematical Modeling and Center for Genome Regulation. Santiago, Chile",Gaete A et al
EPI_ISL_445271,LABORATORIO CLINICA CHILLAN,Instituto de Salud Publica de Chile,Andrés E Castillo et al
EPI_ISL_445331,HOSPITAL HERMINDA MARTIN CHILLAN,Instituto de Salud Publica de Chile,Andrés E Castillo et al
EPI_ISL_445332,HOSPITAL HERMINDA MARTIN CHILLAN,Instituto de Salud Publica de Chile,Andrés E Castillo et al
EPI_ISL_445378,HOSPITAL DE BULNES,Instituto de Salud Publica de Chile,Andrés E Castillo et al
EPI_ISL_445281,HOSPITAL CLINICO DEL SUR,Instituto de Salud Publica de Chile,Andrés E Castillo et al
EPI_ISL_445333,LABORATORIO CLINICA UNIVERSITARIA DE CONCEPCION,Instituto de Salud Publica de Chile,Andrés E Castillo et al
EPI_ISL_445336,HOSPITAL LAS HIGUERAS DE TALCAHUANO,Instituto de Salud Publica de Chile,Andrés E Castillo et al
EPI_ISL_468754,"Laboratorio de Biologia Molecular, Facultad de Medicina, Universidad de Atacama","Center for Mathematical Modeling and Center for Genome Regulation. Santiago, Chile",Gaete A et al
EPI_ISL_468755,"Laboratorio de Biologia Molecular, Facultad de Medicina, Universidad de Atacama","Center for Mathematical Modeling and Center for Genome Regulation. Santiago, Chile",Gaete A et al
EPI_ISL_468757,"Laboratorio de Biologia Molecular, Facultad de Medicina, Universidad de Atacama","Center for Mathematical Modeling and Center for Genome Regulation. Santiago, Chile",Gaete A et al
EPI_ISL_468758,"Laboratorio de Biologia Molecular, Facultad de Medicina, Universidad de Atacama","Center for Mathematical Modeling and Center for Genome Regulation. Santiago, Chile",Gaete A et al
EPI_ISL_468759,"Laboratorio de Biologia Molecular, Facultad de Medicina, Universidad de Atacama","Center for Mathematical Modeling and Center for Genome Regulation. Santiago, Chile",Gaete A et al
EPI_ISL_445296,HOSPITAL REGIONAL DE COYHAIQUE,Instituto de Salud Publica de Chile,Andrés E Castillo et al
EPI_ISL_459856,Center for Genome Regulation (CRG),"Center for Mathematical Modeling and Center for Genome Regulation. Santiago, Chile",Gaete A et al
EPI_ISL_468753,"Laboratorio de Biologia Molecular, Facultad de Medicina, Universidad de Atacama","Center for Mathematical Modeling and Center for Genome Regulation. Santiago, Chile",Gaete A et al
EPI_ISL_459857,Center for Genome Regulation (CRG),"Center for Mathematical Modeling and Center for Genome Regulation. Santiago, Chile",Gaete A et al
EPI_ISL_459858,Center for Genome Regulation (CRG),"Center for Mathematical Modeling and Center for Genome Regulation. Santiago, Chile",Gaete A et al
EPI_ISL_459859,Center for Genome Regulation (CRG),"Center for Mathematical Modeling and Center for Genome Regulation. Santiago, Chile",Gaete A et al
EPI_ISL_459860,Center for Genome Regulation (CRG),"Center for Mathematical Modeling and Center for Genome Regulation. Santiago, Chile",Gaete A et al
EPI_ISL_459861,Center for Genome Regulation (CRG),"Center for Mathematical Modeling and Center for Genome Regulation. Santiago, Chile",Gaete A et al
EPI_ISL_445246,HOSPITAL PUERTO MONTT,Instituto de Salud Publica de Chile,Andrés E Castillo et al
EPI_ISL_445334,CLINICA UNIVERSITARIA DE PUERTO MONTT S.A.,Instituto de Salud Publica de Chile,Andrés E Castillo et al
EPI_ISL_445335,HOSPITAL DE CALBUCO,Instituto de Salud Publica de Chile,Andrés E Castillo et al
EPI_ISL_445268,HOSPITAL REG.LAUTARO NAVARRO AVARIA,Instituto de Salud Publica de Chile,Andrés E Castillo et al
EPI_ISL_445291,CLINICA MAGALLANES S.A.,Instituto de Salud Publica de Chile,Andrés E Castillo et al
EPI_ISL_445292,CLINICA MAGALLANES S.A.,Instituto de Salud Publica de Chile,Andrés E Castillo et al
EPI_ISL_445293,HOSPITAL REG.LAUTARO NAVARRO AVARIA,Instituto de Salud Publica de Chile,Andrés E Castillo et al
EPI_ISL_445294,HOSPITAL REG.LAUTARO NAVARRO AVARIA,Instituto de Salud Publica de Chile,Andrés E Castillo et al
EPI_ISL_445295,HOSPITAL REG.LAUTARO NAVARRO AVARIA,Instituto de Salud Publica de Chile,Andrés E Castillo et al
EPI_ISL_445299,CLINICA MAGALLANES S.A.,Instituto de Salud Publica de Chile,Andrés E Castillo et al
EPI_ISL_445301,HOSPITAL NAVAL PUERTO WILLIAMS,Instituto de Salud Publica de Chile,Andrés E Castillo et al
EPI_ISL_445372,"HOSPITAL FF.AA. ""CIRUJANO C. GUZMAN",Instituto de Salud Publica de Chile,Andrés E Castillo et al
EPI_ISL_445269,HOSPITAL REG.LAUTARO NAVARRO AVARIA,Instituto de Salud Publica de Chile,Andrés E Castillo et al
EPI_ISL_445280,HOSPITAL REG.LAUTARO NAVARRO AVARIA,Instituto de Salud Publica de Chile,Andrés E Castillo et al
EPI_ISL_445282,CLINICA MAGALLANES S.A.,Instituto de Salud Publica de Chile,Andrés E Castillo et al
EPI_ISL_445283,CLINICA MAGALLANES S.A.,Instituto de Salud Publica de Chile,Andrés E Castillo et al
EPI_ISL_445284,HOSPITAL REG.LAUTARO NAVARRO AVARIA,Instituto de Salud Publica de Chile,Andrés E Castillo et al
EPI_ISL_445288,HOSPITAL REG.LAUTARO NAVARRO AVARIA,Instituto de Salud Publica de Chile,Andrés E Castillo et al
EPI_ISL_445289,HOSPITAL NAVAL PUERTO WILLIAMS,Instituto de Salud Publica de Chile,Andrés E Castillo et al
EPI_ISL_445290,CLINICA MAGALLANES S.A.,Instituto de Salud Publica de Chile,Andrés E Castillo et al
EPI_ISL_445273,LABORATORIO TORRE MEDICA LTDA.,Instituto de Salud Publica de Chile,Andrés E Castillo et al
EPI_ISL_445274,LABORATORIO TORRE MEDICA LTDA.,Instituto de Salud Publica de Chile,Andrés E Castillo et al
EPI_ISL_445275,HOSPITAL CLINICO FUSAT,Instituto de Salud Publica de Chile,Andrés E Castillo et al
EPI_ISL_445276,HOSPITAL CLINICO FUSAT,Instituto de Salud Publica de Chile,Andrés E Castillo et al
EPI_ISL_445277,FUNDACION DE SALUD EL TENIENTE,Instituto de Salud Publica de Chile,Andrés E Castillo et al
EPI_ISL_445278,LABORATORIO TORRE MEDICA LTDA.,Instituto de Salud Publica de Chile,Andrés E Castillo et al
EPI_ISL_445297,CLINICA INTEGRAL S.A.,Instituto de Salud Publica de Chile,Andrés E Castillo et al
EPI_ISL_445298,HOSPITAL DE SAN FERNANDO,Instituto de Salud Publica de Chile,Andrés E Castillo et al
EPI_ISL_445300,HOSPITAL DE RANCAGUA,Instituto de Salud Publica de Chile,Andrés E Castillo et al
EPI_ISL_468749,Facultad de Medicina UC,"Center for Mathematical Modeling and Center for Genome Regulation. Santiago, Chile",Gaete A et al
EPI_ISL_468751,Facultad de Medicina UC,"Center for Mathematical Modeling and Center for Genome Regulation. Santiago, Chile",Gaete A et al
EPI_ISL_468748,Facultad de Medicina UC,"Center for Mathematical Modeling and Center for Genome Regulation. Santiago, Chile",Gaete A et al
EPI_ISL_468747,Facultad de Medicina UC,"Center for Mathematical Modeling and Center for Genome Regulation. Santiago, Chile",Gaete A et al
EPI_ISL_468750,Facultad de Medicina UC,"Center for Mathematical Modeling and Center for Genome Regulation. Santiago, Chile",Gaete A et al
EPI_ISL_414579,"Clinica Alemana de Santiago, Chile",Instituto de Salud Publica de Chile,Andrés E. Castillo et al
EPI_ISL_414580,"Clinica Santa Maria, Santiago, Chile",Instituto de Salud Publica de Chile,Andrés E. Castillo et al
EPI_ISL_468752,Center for Genome Regulation (CRG),"Center for Mathematical Modeling and Center for Genome Regulation. Santiago, Chile",Gaete A et al
EPI_ISL_459862,Center for Genome Regulation (CRG),"Center for Mathematical Modeling and Center for Genome Regulation. Santiago, Chile",Gaete A et al
EPI_ISL_445253,CLINICA ALEMANA DE SANTIAGO S.A.,Instituto de Salud Publica de Chile,Andrés E Castillo et al
EPI_ISL_445254,CLINICA ALEMANA DE SANTIAGO S.A.,Instituto de Salud Publica de Chile,Andrés E Castillo et al
EPI_ISL_445255,CLINICA ALEMANA DE SANTIAGO S.A.,Instituto de Salud Publica de Chile,Andrés E Castillo et al
EPI_ISL_445256,CLINICA LAS CONDES S.A.,Instituto de Salud Publica de Chile,Andrés E Castillo et al
EPI_ISL_445257,CLINICA TABANCURA,Instituto de Salud Publica de Chile,Andrés E Castillo et al
EPI_ISL_445258,CLINICA ALEMANA DE SANTIAGO S.A.,Instituto de Salud Publica de Chile,Andrés E Castillo et al
EPI_ISL_445259,CLINICA LAS CONDES S.A.,Instituto de Salud Publica de Chile,Andrés E Castillo et al
EPI_ISL_445260,CLINICA ALEMANA DE SANTIAGO S.A.,Instituto de Salud Publica de Chile,Andrés E Castillo et al
EPI_ISL_445261,INTEGRAMEDICA LAB. CLINICO LTDA.,Instituto de Salud Publica de Chile,Andrés E Castillo et al
EPI_ISL_445262,CLINICA TABANCURA,Instituto de Salud Publica de Chile,Andrés E Castillo et al
EPI_ISL_445263,MEGASALUD SPA.,Instituto de Salud Publica de Chile,Andrés E Castillo et al
EPI_ISL_445264,CLINICA REDSALUD VITACURA.,Instituto de Salud Publica de Chile,Andrés E Castillo et al
EPI_ISL_445265,PONTIFICIA UNIVERSIDAD CATOLICA DE CHILE,Instituto de Salud Publica de Chile,Andrés E Castillo et al
EPI_ISL_445302,INSTITUTO MEDICO LEGAL,Instituto de Salud Publica de Chile,Andrés E Castillo et al
EPI_ISL_445303,CTRO.DE SALUD FAMILIAR DR. RAUL YAZIGI,Instituto de Salud Publica de Chile,Andrés E Castillo et al
EPI_ISL_445304,HOSPITAL SAN JUAN DE DIOS,Instituto de Salud Publica de Chile,Andrés E Castillo et al
EPI_ISL_445305,HOSPITAL DE CARABINEROS,Instituto de Salud Publica de Chile,Andrés E Castillo et al
EPI_ISL_445306,CLINICA UC SAN CARLOS DE APOQUINDO,Instituto de Salud Publica de Chile,Andrés E Castillo et al
EPI_ISL_445307,HOSPITAL SAN JOSE DE MAIPO,Instituto de Salud Publica de Chile,Andrés E Castillo et al
EPI_ISL_445308,HOSPITAL EL CARMEN DR.LUIS VALENTIN F.,Instituto de Salud Publica de Chile,Andrés E Castillo et al
EPI_ISL_445245,CLINICA ALEMANA DE SANTIAGO S.A.,Instituto de Salud Publica de Chile,Andrés E Castillo et al
EPI_ISL_445309,MUTUAL DE SEGURIDAD C.CH.C.,Instituto de Salud Publica de Chile,Andrés E Castillo et al
EPI_ISL_445310,HOSPITAL DR.SOTERO DEL RIO,Instituto de Salud Publica de Chile,Andrés E Castillo et al
EPI_ISL_445311,MEGASALUD S.A.,Instituto de Salud Publica de Chile,Andrés E Castillo et al
EPI_ISL_445312,CLINICA UC SAN CARLOS DE APOQUINDO,Instituto de Salud Publica de Chile,Andrés E Castillo et al
EPI_ISL_445313,HOSPITAL EL CARMEN DR.LUIS VALENTIN F.,Instituto de Salud Publica de Chile,Andrés E Castillo et al
EPI_ISL_445314,HOSPITAL EL CARMEN DR.LUIS VALENTIN F.,Instituto de Salud Publica de Chile,Andrés E Castillo et al
EPI_ISL_445315,CLINICA UC SAN CARLOS DE APOQUINDO,Instituto de Salud Publica de Chile,Andrés E Castillo et al
EPI_ISL_445316,CESFAM BALMACEDA DE RENCA,Instituto de Salud Publica de Chile,Andrés E Castillo et al
EPI_ISL_445317,UNIV.DE CHILE HOSP.CLINICO,Instituto de Salud Publica de Chile,Andrés E Castillo et al
EPI_ISL_445318,C.DE SALUD FAMILIAR PABLO NERUDA,Instituto de Salud Publica de Chile,Andrés E Castillo et al
EPI_ISL_445247,UNIVERSIDAD DE LOS ANDES,Instituto de Salud Publica de Chile,Andrés E Castillo et al
EPI_ISL_445319,HOSPITAL FELIX BULNES,Instituto de Salud Publica de Chile,Andrés E Castillo et al
EPI_ISL_445320,C.C.SALUD FAMILIAR PADRE FELIX DONOSO G.,Instituto de Salud Publica de Chile,Andrés E Castillo et al
EPI_ISL_445321,HOSPITAL FELIX BULNES,Instituto de Salud Publica de Chile,Andrés E Castillo et al
EPI_ISL_445322,UNIV.DE CHILE HOSP.CLINICO,Instituto de Salud Publica de Chile,Andrés E Castillo et al
EPI_ISL_445323,HOSP.ENFERMEDADES INFECCIOSAS,Instituto de Salud Publica de Chile,Andrés E Castillo et al
EPI_ISL_445324,INTEGRAMEDICA S.A,Instituto de Salud Publica de Chile,Andrés E Castillo et al
EPI_ISL_445325,HOSPITAL DR.SOTERO DEL RIO,Instituto de Salud Publica de Chile,Andrés E Castillo et al
EPI_ISL_445326,ASISTENCIA PUBLICA DR.ALEJANDRO DEL RIO,Instituto de Salud Publica de Chile,Andrés E Castillo et al
EPI_ISL_445327,HOSPITAL PADRE HURTADO,Instituto de Salud Publica de Chile,Andrés E Castillo et al
EPI_ISL_445328,MEGASALUD S.A.,Instituto de Salud Publica de Chile,Andrés E Castillo et al
EPI_ISL_445248,CLINICA ALEMANA DE SANTIAGO S.A.,Instituto de Salud Publica de Chile,Andrés E Castillo et al
EPI_ISL_445329,HOSPITAL DR.SOTERO DEL RIO,Instituto de Salud Publica de Chile,Andrés E Castillo et al
EPI_ISL_445330,CLINICA VESPUCIO S. A.,Instituto de Salud Publica de Chile,Andrés E Castillo et al
EPI_ISL_445349,HOSPITAL SAN JUAN DE DIOS,Instituto de Salud Publica de Chile,Andrés E Castillo et al
EPI_ISL_445350,HOSPITAL SAN JUAN DE DIOS,Instituto de Salud Publica de Chile,Andrés E Castillo et al
EPI_ISL_445351,HOSPITAL SAN JUAN DE DIOS,Instituto de Salud Publica de Chile,Andrés E Castillo et al
EPI_ISL_445352,HOSPITAL DEL PROFESOR,Instituto de Salud Publica de Chile,Andrés E Castillo et al
EPI_ISL_445353,HOSPITAL PADRE HURTADO,Instituto de Salud Publica de Chile,Andrés E Castillo et al
EPI_ISL_445354,HOSPITAL DE CARABINEROS,Instituto de Salud Publica de Chile,Andrés E Castillo et al
EPI_ISL_445355,MUTUAL DE SEGURIDAD C.CH.C.,Instituto de Salud Publica de Chile,Andrés E Castillo et al
EPI_ISL_445249,CLINICA SANTA MARIA S.A.,Instituto de Salud Publica de Chile,Andrés E Castillo et al
EPI_ISL_445356,PONTIFICIA U. CATOLICA SERV. LABORATORIO,Instituto de Salud Publica de Chile,Andrés E Castillo et al
EPI_ISL_445357,INTEGRAMEDICA CENTROS MEDICOS S.A.,Instituto de Salud Publica de Chile,Andrés E Castillo et al
EPI_ISL_445358,MEGASALUD SPA.,Instituto de Salud Publica de Chile,Andrés E Castillo et al
EPI_ISL_445359,HOSP. SANTIAGO ORIENTE DR. LUIS TISNE B.,Instituto de Salud Publica de Chile,Andrés E Castillo et al
EPI_ISL_445360,HOSPITAL DEL PROFESOR,Instituto de Salud Publica de Chile,Andrés E Castillo et al
EPI_ISL_445361,CLINICA UC SAN CARLOS DE APOQUINDO,Instituto de Salud Publica de Chile,Andrés E Castillo et al
EPI_ISL_445362,BUPA SERVICIOS CLINICOS S.A,Instituto de Salud Publica de Chile,Andrés E Castillo et al
EPI_ISL_445363,ASISTENCIA PUBLICA DR.ALEJANDRO DEL RIO,Instituto de Salud Publica de Chile,Andrés E Castillo et al
EPI_ISL_445364,HOSPITAL EL CARMEN DR.LUIS VALENTIN F.,Instituto de Salud Publica de Chile,Andrés E Castillo et al
EPI_ISL_445365,HOSPITAL DR.SOTERO DEL RIO,Instituto de Salud Publica de Chile,Andrés E Castillo et al
EPI_ISL_445250,CLINICA ALEMANA DE SANTIAGO S.A.,Instituto de Salud Publica de Chile,Andrés E Castillo et al
EPI_ISL_445366,HOSPITAL DR.SOTERO DEL RIO,Instituto de Salud Publica de Chile,Andrés E Castillo et al
EPI_ISL_445367,ASISTENCIA PUBLICA DR.ALEJANDRO DEL RIO,Instituto de Salud Publica de Chile,Andrés E Castillo et al
EPI_ISL_445368,HOSPITAL DEL PROFESOR,Instituto de Salud Publica de Chile,Andrés E Castillo et al
EPI_ISL_445369,HOSPITAL DE CARABINEROS,Instituto de Salud Publica de Chile,Andrés E Castillo et al
EPI_ISL_445370,HOSPITAL DE CARABINEROS,Instituto de Salud Publica de Chile,Andrés E Castillo et al
EPI_ISL_445371,HOSPITAL DR.SOTERO DEL RIO,Instituto de Salud Publica de Chile,Andrés E Castillo et al
EPI_ISL_445373,HOSPITAL SAN JUAN DE DIOS,Instituto de Salud Publica de Chile,Andrés E Castillo et al
EPI_ISL_445374,HOSPITAL SAN JUAN DE DIOS,Instituto de Salud Publica de Chile,Andrés E Castillo et al
EPI_ISL_445375,HOSPITAL SAN JUAN DE DIOS,Instituto de Salud Publica de Chile,Andrés E Castillo et al
EPI_ISL_445376,HOSPITAL SAN JUAN DE DIOS,Instituto de Salud Publica de Chile,Andrés E Castillo et al
EPI_ISL_445251,HOSPITAL DE CARABINEROS,Instituto de Salud Publica de Chile,Andrés E Castillo et al
EPI_ISL_445377,HOSPITAL SAN JUAN DE DIOS,Instituto de Salud Publica de Chile,Andrés E Castillo et al
EPI_ISL_445379,IMALAB- HOSPITAL FACH,Instituto de Salud Publica de Chile,Andrés E Castillo et al
EPI_ISL_445252,PONTIFICIA U. CATOLICA FAC. MEDICINA,Instituto de Salud Publica de Chile,Andrés E Castillo et al
EPI_ISL_415658,"Laboratory of Molecular Virology, Pontificia Universidad Católica de Chile",MSHS Pathogen Surveillance Program,Rafael A. Medina et al
EPI_ISL_415660,"Laboratory of Molecular Virology, Pontificia Universidad Católica de Chile",MSHS Pathogen Surveillance Program,Rafael A. Medina et al
EPI_ISL_415661,"Laboratory of Molecular Virology, Pontificia Universidad Católica de Chile",MSHS Pathogen Surveillance Program,Rafael A. Medina et al
EPI_ISL_414577,"Hospital de Talca, Chile",Instituto de Salud Publica de Chile,Andrés E. Castillo et al
EPI_ISL_414578,"Hospital de Talca, Chile",Instituto de Salud Publica de Chile,Andrés E. Castillo et al
EPI_ISL_459863,Center for Genome Regulation (CRG),"Center for Mathematical Modeling and Center for Genome Regulation. Santiago, Chile",Gaete A et al
EPI_ISL_445270,HOSPITAL DR.HERNAN HENRIQUEZ ARAVENA,Instituto de Salud Publica de Chile,Andrés E Castillo et al
EPI_ISL_445344,HOSPITAL DR.HERNAN HENRIQUEZ ARAVENA,Instituto de Salud Publica de Chile,Andrés E Castillo et al
EPI_ISL_445345,HOSPITAL DR.HERNAN HENRIQUEZ ARAVENA,Instituto de Salud Publica de Chile,Andrés E Castillo et al
EPI_ISL_445346,HOSPITAL DR.HERNAN HENRIQUEZ ARAVENA,Instituto de Salud Publica de Chile,Andrés E Castillo et al
EPI_ISL_445347,HOSPITAL DR.HERNAN HENRIQUEZ ARAVENA,Instituto de Salud Publica de Chile,Andrés E Castillo et al
EPI_ISL_445348,HOSPITAL DR.HERNAN HENRIQUEZ ARAVENA,Instituto de Salud Publica de Chile,Andrés E Castillo et al
EPI_ISL_445279,LABORATORIO INMUNOLAB SPA,Instituto de Salud Publica de Chile,Andrés E Castillo et al
EPI_ISL_445338,HOSPITAL DR.HERNAN HENRIQUEZ ARAVENA,Instituto de Salud Publica de Chile,Andrés E Castillo et al
EPI_ISL_445339,HOSPITAL DR.HERNAN HENRIQUEZ ARAVENA,Instituto de Salud Publica de Chile,Andrés E Castillo et al
EPI_ISL_445340,HOSPITAL DR.HERNAN HENRIQUEZ ARAVENA,Instituto de Salud Publica de Chile,Andrés E Castillo et al
EPI_ISL_445341,HOSPITAL DR.HERNAN HENRIQUEZ ARAVENA,Instituto de Salud Publica de Chile,Andrés E Castillo et al
EPI_ISL_445342,HOSPITAL DR.HERNAN HENRIQUEZ ARAVENA,Instituto de Salud Publica de Chile,Andrés E Castillo et al
EPI_ISL_445343,HOSPITAL DR.HERNAN HENRIQUEZ ARAVENA,Instituto de Salud Publica de Chile,Andrés E Castillo et al
EPI_ISL_447119,HOSPITAL DR.HERNAN HENRIQUEZ ARAVENA,Instituto de Salud Publica de Chile,Andrés E Castillo et al
EPI_ISL_445272,CLINICA CIUDAD DEL MAR,Instituto de Salud Publica de Chile,Andrés E Castillo et al
EPI_ISL_445285,CLINICA CIUDAD DEL MAR,Instituto de Salud Publica de Chile,Andrés E Castillo et al
EPI_ISL_445286,HOSPITAL HANGA ROA,Instituto de Salud Publica de Chile,Andrés E Castillo et al
EPI_ISL_445287,CLINICA CIUDAD DEL MAR,Instituto de Salud Publica de Chile,Andrés E Castillo et al
EPI_ISL_445337,HOSPITAL HANGA ROA,Instituto de Salud Publica de Chile,Andrés E Castillo et al
EPI_ISL_459864,Center for Genome Regulation (CRG),"Center for Mathematical Modeling and Center for Genome Regulation. Santiago, Chile",Gaete A et al
EPI_ISL_408481,"National Institute for Viral Disease Control and Prevention, China CDC","National Institute for Viral Disease Control & Prevention, CCDC",Wenjie Tan et al
EPI_ISL_408478,Yongchuan District Center for Disease Control and Prevention,Chongqing Municipal Center for Disease Control and Prevention,Ye Sheng et al
EPI_ISL_408479,Zhongxian Center for Disease Control and Prevention,Chongqing Municipal Center for Disease Control and Prevention,Ye Sheng et al
EPI_ISL_454581,"University Hospital for Infectious Diseases ""Dr. Fran Mihaljević"", Research Unit","University of Zagreb, Centre for research and knowledge transfer in biotechnology",Ivan-Christian Kurolt et al
EPI_ISL_454583,"University Hospital for Infectious Diseases ""Dr. Fran Mihaljević"", Research Unit","University of Zagreb, Centre for research and knowledge transfer in biotechnology",Ivan-Christian Kurolt et al
EPI_ISL_455566,Institute for Public Health,Laboratory for advanced genomics,Filip Rokić et al
EPI_ISL_454588,"University Hospital for Infectious Diseases ""Dr. Fran Mihaljević"", Research Unit","University of Zagreb, Centre for research and knowledge transfer in biotechnology",Ivan-Christian Kurolt et al
EPI_ISL_454578,"University Hospital for Infectious Diseases ""Dr. Fran Mihaljević"", Research Unit","University of Zagreb, Centre for research and knowledge transfer in biotechnology",Ivan-Christian Kurolt et al
EPI_ISL_455567,Institute for Public Health,Laboratory for advanced genomics,Filip Rokić et al
EPI_ISL_454605,Institute for Public Health,Laboratory for advanced genomics,Filip Rokić et al
EPI_ISL_468656,Institute for Public Health,Laboratory for advanced genomics,Filip Rokić et al
EPI_ISL_454606,Institute for Public Health,Laboratory for advanced genomics,Filip Rokić et al
EPI_ISL_468591,Institute for Public Health,Laboratory for advanced genomics,Filip Rokić et al
EPI_ISL_454574,nstitute for Public Health,Laboratory for advanced genomics,Filip Rokić et al
EPI_ISL_451934,"Research Unit, University Hospital for Infectious Diseases ""Dr. Fran Mihaljević""","Cicin Sain lab, Helmholtz Centre for Infection Research",Zeeshan Chaudhry et al
EPI_ISL_463741,"Department of Molecular Virology, Cyprus Institute of Neurology and Genetics","Department of Molecular Virology, Cyprus Institute of Neurology and Genetics",Jan Richter et al
EPI_ISL_463742,"Department of Molecular Virology, Cyprus Institute of Neurology and Genetics","Department of Molecular Virology, Cyprus Institute of Neurology and Genetics",Jan Richter et al
EPI_ISL_463743,"Department of Molecular Virology, Cyprus Institute of Neurology and Genetics","Department of Molecular Virology, Cyprus Institute of Neurology and Genetics",Jan Richter et al
EPI_ISL_463744,"Department of Molecular Virology, Cyprus Institute of Neurology and Genetics","Department of Molecular Virology, Cyprus Institute of Neurology and Genetics",Jan Richter et al
EPI_ISL_463745,"Department of Molecular Virology, Cyprus Institute of Neurology and Genetics","Department of Molecular Virology, Cyprus Institute of Neurology and Genetics",Jan Richter et al
EPI_ISL_463746,"Department of Molecular Virology, Cyprus Institute of Neurology and Genetics","Department of Molecular Virology, Cyprus Institute of Neurology and Genetics",Jan Richter et al
EPI_ISL_463747,"Department of Molecular Virology, Cyprus Institute of Neurology and Genetics","Department of Molecular Virology, Cyprus Institute of Neurology and Genetics",Jan Richter et al
EPI_ISL_463748,"Department of Molecular Virology, Cyprus Institute of Neurology and Genetics","Department of Molecular Virology, Cyprus Institute of Neurology and Genetics",Jan Richter et al
EPI_ISL_471411,"Viral Respiratory Lab, National Institute for Biomedical Research (INRB)","Pathogen Sequencing Lab, National Institute for Biomedical Research (INRB)",Placide Mbala-Kingebeni et al
EPI_ISL_471412,"Viral Respiratory Lab, National Institute for Biomedical Research (INRB)","Pathogen Sequencing Lab, National Institute for Biomedical Research (INRB)",Placide Mbala-Kingebeni et al
EPI_ISL_471413,"Viral Respiratory Lab, National Institute for Biomedical Research (INRB)","Pathogen Sequencing Lab, National Institute for Biomedical Research (INRB)",Placide Mbala-Kingebeni et al
EPI_ISL_417948,"Viral Respiratory Lab, National Institute for Biomedical Research (INRB)","Pathogen Sequencing Lab, National Institute for Biomedical Research (INRB)",Placide Mbala-Kingebeni et al
EPI_ISL_429255,"Viral Respiratory Lab, National Institute for Biomedical Research (INRB)","Pathogen Sequencing Lab, National Institute for Biomedical Research (INRB)",Placide Mbala-Kingebeni et al
EPI_ISL_447596,"Viral Respiratory Lab, National Institute for Biomedical Research (INRB)","Pathogen Sequencing Lab, National Institute for Biomedical Research (INRB)",Placide Mbala-Kingebeni et al
EPI_ISL_429258,"Viral Respiratory Lab, National Institute for Biomedical Research (INRB)","Pathogen Sequencing Lab, National Institute for Biomedical Research (INRB)",Placide Mbala-Kingebeni et al
EPI_ISL_429259,"Viral Respiratory Lab, National Institute for Biomedical Research (INRB)","Pathogen Sequencing Lab, National Institute for Biomedical Research (INRB)",Placide Mbala-Kingebeni et al
EPI_ISL_431011,"Viral Respiratory Lab, National Institute for Biomedical Research (INRB)","Pathogen Sequencing Lab, National Institute for Biomedical Research (INRB)",Placide Mbala-Kingebeni et al
EPI_ISL_435033,"Viral Respiratory Lab, National Institute for Biomedical Research (INRB)","Pathogen Sequencing Lab, National Institute for Biomedical Research (INRB)",Placide Mbala-Kingebeni et al
EPI_ISL_435116,"Viral Respiratory Lab, National Institute for Biomedical Research (INRB)","Pathogen Sequencing Lab, National Institute for Biomedical Research (INRB)",Placide Mbala-Kingebeni et al
EPI_ISL_435117,"Viral Respiratory Lab, National Institute for Biomedical Research (INRB)","Pathogen Sequencing Lab, National Institute for Biomedical Research (INRB)",Placide Mbala-Kingebeni et al
EPI_ISL_431012,"Viral Respiratory Lab, National Institute for Biomedical Research (INRB)","Pathogen Sequencing Lab, National Institute for Biomedical Research (INRB)",Placide Mbala-Kingebeni et al
EPI_ISL_434678,"Viral Respiratory Lab, National Institute for Biomedical Research (INRB)","Pathogen Sequencing Lab, National Institute for Biomedical Research (INRB)",Placide Mbala-Kingebeni et al
EPI_ISL_435118,"Viral Respiratory Lab, National Institute for Biomedical Research (INRB)","Pathogen Sequencing Lab, National Institute for Biomedical Research (INRB)",Placide Mbala-Kingebeni et al
EPI_ISL_435113,"Viral Respiratory Lab, National Institute for Biomedical Research (INRB)","Pathogen Sequencing Lab, National Institute for Biomedical Research (INRB)",Placide Mbala-Kingebeni et al
EPI_ISL_434679,"Viral Respiratory Lab, National Institute for Biomedical Research (INRB)","Pathogen Sequencing Lab, National Institute for Biomedical Research (INRB)",Placide Mbala-Kingebeni et al
EPI_ISL_435114,"Viral Respiratory Lab, National Institute for Biomedical Research (INRB)","Pathogen Sequencing Lab, National Institute for Biomedical Research (INRB)",Placide Mbala-Kingebeni et al
EPI_ISL_434680,"Viral Respiratory Lab, National Institute for Biomedical Research (INRB)","Pathogen Sequencing Lab, National Institute for Biomedical Research (INRB)",Placide Mbala-Kingebeni et al
EPI_ISL_434710,"Viral Respiratory Lab, National Institute for Biomedical Research (INRB)","Pathogen Sequencing Lab, National Institute for Biomedical Research (INRB)",Placide Mbala-Kingebeni et al
EPI_ISL_434711,"Viral Respiratory Lab, National Institute for Biomedical Research (INRB)","Pathogen Sequencing Lab, National Institute for Biomedical Research (INRB)",Placide Mbala-Kingebeni et al
EPI_ISL_435032,"Viral Respiratory Lab, National Institute for Biomedical Research (INRB)","Pathogen Sequencing Lab, National Institute for Biomedical Research (INRB)",Placide Mbala-Kingebeni et al
EPI_ISL_434681,"Viral Respiratory Lab, National Institute for Biomedical Research (INRB)","Pathogen Sequencing Lab, National Institute for Biomedical Research (INRB)",Placide Mbala-Kingebeni et al
EPI_ISL_417950,"Viral Respiratory Lab, National Institute for Biomedical Research (INRB)","Pathogen Sequencing Lab, National Institute for Biomedical Research (INRB)",Placide Mbala-Kingebeni et al
EPI_ISL_435156,"Viral Respiratory Lab, National Institute for Biomedical Research (INRB)","Pathogen Sequencing Lab, National Institute for Biomedical Research (INRB)",Placide Mbala-Kingebeni et al
EPI_ISL_435157,"Viral Respiratory Lab, National Institute for Biomedical Research (INRB)","Pathogen Sequencing Lab, National Institute for Biomedical Research (INRB)",Placide Mbala-Kingebeni et al
EPI_ISL_435158,"Viral Respiratory Lab, National Institute for Biomedical Research (INRB)","Pathogen Sequencing Lab, National Institute for Biomedical Research (INRB)",Placide Mbala-Kingebeni et al
EPI_ISL_417955,"Viral Respiratory Lab, National Institute for Biomedical Research (INRB)","Pathogen Sequencing Lab, National Institute for Biomedical Research (INRB)",Placide Mbala-Kingebeni et al
EPI_ISL_435159,"Viral Respiratory Lab, National Institute for Biomedical Research (INRB)","Pathogen Sequencing Lab, National Institute for Biomedical Research (INRB)",Placide Mbala-Kingebeni et al
EPI_ISL_435160,"Viral Respiratory Lab, National Institute for Biomedical Research (INRB)","Pathogen Sequencing Lab, National Institute for Biomedical Research (INRB)",Placide Mbala-Kingebeni et al
EPI_ISL_435161,"Viral Respiratory Lab, National Institute for Biomedical Research (INRB)","Pathogen Sequencing Lab, National Institute for Biomedical Research (INRB)",Placide Mbala-Kingebeni et al
EPI_ISL_435162,"Viral Respiratory Lab, National Institute for Biomedical Research (INRB)","Pathogen Sequencing Lab, National Institute for Biomedical Research (INRB)",Placide Mbala-Kingebeni et al
EPI_ISL_435163,"Viral Respiratory Lab, National Institute for Biomedical Research (INRB)","Pathogen Sequencing Lab, National Institute for Biomedical Research (INRB)",Placide Mbala-Kingebeni et al
EPI_ISL_435164,"Viral Respiratory Lab, National Institute for Biomedical Research (INRB)","Pathogen Sequencing Lab, National Institute for Biomedical Research (INRB)",Placide Mbala-Kingebeni et al
EPI_ISL_435165,"Viral Respiratory Lab, National Institute for Biomedical Research (INRB)","Pathogen Sequencing Lab, National Institute for Biomedical Research (INRB)",Placide Mbala-Kingebeni et al
EPI_ISL_435166,"Viral Respiratory Lab, National Institute for Biomedical Research (INRB)","Pathogen Sequencing Lab, National Institute for Biomedical Research (INRB)",Placide Mbala-Kingebeni et al
EPI_ISL_435167,"Viral Respiratory Lab, National Institute for Biomedical Research (INRB)","Pathogen Sequencing Lab, National Institute for Biomedical Research (INRB)",Placide Mbala-Kingebeni et al
EPI_ISL_435168,"Viral Respiratory Lab, National Institute for Biomedical Research (INRB)","Pathogen Sequencing Lab, National Institute for Biomedical Research (INRB)",Placide Mbala-Kingebeni et al
EPI_ISL_420030,"Viral Respiratory Lab, National Institute for Biomedical Research (INRB)","Pathogen Sequencing Lab, National Institute for Biomedical Research (INRB)",Placide Mbala-Kingebeni et al
EPI_ISL_420031,"Viral Respiratory Lab, National Institute for Biomedical Research (INRB)","Pathogen Sequencing Lab, National Institute for Biomedical Research (INRB)",Placide Mbala-Kingebeni et al
EPI_ISL_436194,"Viral Respiratory Lab, National Institute for Biomedical Research (INRB)","Pathogen Sequencing Lab, National Institute for Biomedical Research (INRB)",Placide Mbala-Kingebeni et al
EPI_ISL_436412,"Viral Respiratory Lab, National Institute for Biomedical Research (INRB)","Pathogen Sequencing Lab, National Institute for Biomedical Research (INRB)",Placide Mbala-Kingebeni et al
EPI_ISL_420032,"Viral Respiratory Lab, National Institute for Biomedical Research (INRB)","Pathogen Sequencing Lab, National Institute for Biomedical Research (INRB)",Placide Mbala-Kingebeni et al
EPI_ISL_437194,"Viral Respiratory Lab, National Institute for Biomedical Research (INRB)","Pathogen Sequencing Lab, National Institute for Biomedical Research (INRB)",Placide Mbala-Kingebeni et al
EPI_ISL_437193,"Viral Respiratory Lab, National Institute for Biomedical Research (INRB)","Pathogen Sequencing Lab, National Institute for Biomedical Research (INRB)",Placide Mbala-Kingebeni et al
EPI_ISL_437196,"Viral Respiratory Lab, National Institute for Biomedical Research (INRB)","Pathogen Sequencing Lab, National Institute for Biomedical Research (INRB)",Placide Mbala-Kingebeni et al
EPI_ISL_420033,"Viral Respiratory Lab, National Institute for Biomedical Research (INRB)","Pathogen Sequencing Lab, National Institute for Biomedical Research (INRB)",Placide Mbala-Kingebeni et al
EPI_ISL_420034,"Viral Respiratory Lab, National Institute for Biomedical Research (INRB)","Pathogen Sequencing Lab, National Institute for Biomedical Research (INRB)",Placide Mbala-Kingebeni et al
EPI_ISL_420035,"Viral Respiratory Lab, National Institute for Biomedical Research (INRB)","Pathogen Sequencing Lab, National Institute for Biomedical Research (INRB)",Placide Mbala-Kingebeni et al
EPI_ISL_437337,"Viral Respiratory Lab, National Institute for Biomedical Research (INRB)","Pathogen Sequencing Lab, National Institute for Biomedical Research (INRB)",Placide Mbala-Kingebeni et al
EPI_ISL_437338,"Viral Respiratory Lab, National Institute for Biomedical Research (INRB)","Pathogen Sequencing Lab, National Institute for Biomedical Research (INRB)",Placide Mbala-Kingebeni et al
EPI_ISL_420838,"Viral Respiratory Lab, National Institute for Biomedical Research (INRB)","Pathogen Sequencing Lab, National Institute for Biomedical Research (INRB)",Placide Mbala-Kingebeni et al
EPI_ISL_437339,"Viral Respiratory Lab, National Institute for Biomedical Research (INRB)","Pathogen Sequencing Lab, National Institute for Biomedical Research (INRB)",Placide Mbala-Kingebeni et al
EPI_ISL_420839,"Viral Respiratory Lab, National Institute for Biomedical Research (INRB)","Pathogen Sequencing Lab, National Institute for Biomedical Research (INRB)",Placide Mbala-Kingebeni et al
EPI_ISL_437340,"Viral Respiratory Lab, National Institute for Biomedical Research (INRB)","Pathogen Sequencing Lab, National Institute for Biomedical Research (INRB)",Placide Mbala-Kingebeni et al
EPI_ISL_437341,"Viral Respiratory Lab, National Institute for Biomedical Research (INRB)","Pathogen Sequencing Lab, National Institute for Biomedical Research (INRB)",Placide Mbala-Kingebeni et al
EPI_ISL_437342,"Viral Respiratory Lab, National Institute for Biomedical Research (INRB)","Pathogen Sequencing Lab, National Institute for Biomedical Research (INRB)",Placide Mbala-Kingebeni et al
EPI_ISL_437343,"Viral Respiratory Lab, National Institute for Biomedical Research (INRB)","Pathogen Sequencing Lab, National Institute for Biomedical Research (INRB)",Placide Mbala-Kingebeni et al
EPI_ISL_437344,"Viral Respiratory Lab, National Institute for Biomedical Research (INRB)","Pathogen Sequencing Lab, National Institute for Biomedical Research (INRB)",Placide Mbala-Kingebeni et al
EPI_ISL_437345,"Viral Respiratory Lab, National Institute for Biomedical Research (INRB)","Pathogen Sequencing Lab, National Institute for Biomedical Research (INRB)",Placide Mbala-Kingebeni et al
EPI_ISL_437346,"Viral Respiratory Lab, National Institute for Biomedical Research (INRB)","Pathogen Sequencing Lab, National Institute for Biomedical Research (INRB)",Placide Mbala-Kingebeni et al
EPI_ISL_437347,"Viral Respiratory Lab, National Institute for Biomedical Research (INRB)","Pathogen Sequencing Lab, National Institute for Biomedical Research (INRB)",Placide Mbala-Kingebeni et al
EPI_ISL_437348,"Viral Respiratory Lab, National Institute for Biomedical Research (INRB)","Pathogen Sequencing Lab, National Institute for Biomedical Research (INRB)",Placide Mbala-Kingebeni et al
EPI_ISL_437350,"Viral Respiratory Lab, National Institute for Biomedical Research (INRB)","Pathogen Sequencing Lab, National Institute for Biomedical Research (INRB)",Placide Mbala-Kingebeni et al
EPI_ISL_437351,"Viral Respiratory Lab, National Institute for Biomedical Research (INRB)","Pathogen Sequencing Lab, National Institute for Biomedical Research (INRB)",Placide Mbala-Kingebeni et al
EPI_ISL_437352,"Viral Respiratory Lab, National Institute for Biomedical Research (INRB)","Pathogen Sequencing Lab, National Institute for Biomedical Research (INRB)",Placide Mbala-Kingebeni et al
EPI_ISL_437353,"Viral Respiratory Lab, National Institute for Biomedical Research (INRB)","Pathogen Sequencing Lab, National Institute for Biomedical Research (INRB)",Placide Mbala-Kingebeni et al
EPI_ISL_437354,"Viral Respiratory Lab, National Institute for Biomedical Research (INRB)","Pathogen Sequencing Lab, National Institute for Biomedical Research (INRB)",Placide Mbala-Kingebeni et al
EPI_ISL_437355,"Viral Respiratory Lab, National Institute for Biomedical Research (INRB)","Pathogen Sequencing Lab, National Institute for Biomedical Research (INRB)",Placide Mbala-Kingebeni et al
EPI_ISL_420840,"Viral Respiratory Lab, National Institute for Biomedical Research (INRB)","Pathogen Sequencing Lab, National Institute for Biomedical Research (INRB)",Placide Mbala-Kingebeni et al
EPI_ISL_420841,"Viral Respiratory Lab, National Institute for Biomedical Research (INRB)","Pathogen Sequencing Lab, National Institute for Biomedical Research (INRB)",Placide Mbala-Kingebeni et al
EPI_ISL_437356,"Viral Respiratory Lab, National Institute for Biomedical Research (INRB)","Pathogen Sequencing Lab, National Institute for Biomedical Research (INRB)",Placide Mbala-Kingebeni et al
EPI_ISL_437357,"Viral Respiratory Lab, National Institute for Biomedical Research (INRB)","Pathogen Sequencing Lab, National Institute for Biomedical Research (INRB)",Placide Mbala-Kingebeni et al
EPI_ISL_437358,"Viral Respiratory Lab, National Institute for Biomedical Research (INRB)","Pathogen Sequencing Lab, National Institute for Biomedical Research (INRB)",Placide Mbala-Kingebeni et al
EPI_ISL_447597,"Viral Respiratory Lab, National Institute for Biomedical Research (INRB)","Pathogen Sequencing Lab, National Institute for Biomedical Research (INRB)",Placide Mbala-Kingebeni et al
EPI_ISL_447598,"Viral Respiratory Lab, National Institute for Biomedical Research (INRB)","Pathogen Sequencing Lab, National Institute for Biomedical Research (INRB)",Placide Mbala-Kingebeni et al
EPI_ISL_447599,"Viral Respiratory Lab, National Institute for Biomedical Research (INRB)","Pathogen Sequencing Lab, National Institute for Biomedical Research (INRB)",Placide Mbala-Kingebeni et al
EPI_ISL_447600,"Viral Respiratory Lab, National Institute for Biomedical Research (INRB)","Pathogen Sequencing Lab, National Institute for Biomedical Research (INRB)",Placide Mbala-Kingebeni et al
EPI_ISL_447601,"Viral Respiratory Lab, National Institute for Biomedical Research (INRB)","Pathogen Sequencing Lab, National Institute for Biomedical Research (INRB)",Placide Mbala-Kingebeni et al
EPI_ISL_447602,"Viral Respiratory Lab, National Institute for Biomedical Research (INRB)","Pathogen Sequencing Lab, National Institute for Biomedical Research (INRB)",Placide Mbala-Kingebeni et al
EPI_ISL_447603,"Viral Respiratory Lab, National Institute for Biomedical Research (INRB)","Pathogen Sequencing Lab, National Institute for Biomedical Research (INRB)",Placide Mbala-Kingebeni et al
EPI_ISL_447604,"Viral Respiratory Lab, National Institute for Biomedical Research (INRB)","Pathogen Sequencing Lab, National Institute for Biomedical Research (INRB)",Placide Mbala-Kingebeni et al
EPI_ISL_447605,"Viral Respiratory Lab, National Institute for Biomedical Research (INRB)","Pathogen Sequencing Lab, National Institute for Biomedical Research (INRB)",Placide Mbala-Kingebeni et al
EPI_ISL_447606,"Viral Respiratory Lab, National Institute for Biomedical Research (INRB)","Pathogen Sequencing Lab, National Institute for Biomedical Research (INRB)",Placide Mbala-Kingebeni et al
EPI_ISL_447607,"Viral Respiratory Lab, National Institute for Biomedical Research (INRB)","Pathogen Sequencing Lab, National Institute for Biomedical Research (INRB)",Placide Mbala-Kingebeni et al
EPI_ISL_447230,"Viral Respiratory Lab, National Institute for Biomedical Research (INRB)","Pathogen Sequencing Lab, National Institute for Biomedical Research (INRB)",Placide Mbala-Kingebeni et al
EPI_ISL_447231,"Viral Respiratory Lab, National Institute for Biomedical Research (INRB)","Pathogen Sequencing Lab, National Institute for Biomedical Research (INRB)",Placide Mbala-Kingebeni et al
EPI_ISL_447232,"Viral Respiratory Lab, National Institute for Biomedical Research (INRB)","Pathogen Sequencing Lab, National Institute for Biomedical Research (INRB)",Placide Mbala-Kingebeni et al
EPI_ISL_447233,"Viral Respiratory Lab, National Institute for Biomedical Research (INRB)","Pathogen Sequencing Lab, National Institute for Biomedical Research (INRB)",Placide Mbala-Kingebeni et al
EPI_ISL_447234,"Viral Respiratory Lab, National Institute for Biomedical Research (INRB)","Pathogen Sequencing Lab, National Institute for Biomedical Research (INRB)",Placide Mbala-Kingebeni et al
EPI_ISL_447235,"Viral Respiratory Lab, National Institute for Biomedical Research (INRB)","Pathogen Sequencing Lab, National Institute for Biomedical Research (INRB)",Placide Mbala-Kingebeni et al
EPI_ISL_447236,"Viral Respiratory Lab, National Institute for Biomedical Research (INRB)","Pathogen Sequencing Lab, National Institute for Biomedical Research (INRB)",Placide Mbala-Kingebeni et al
EPI_ISL_447237,"Viral Respiratory Lab, National Institute for Biomedical Research (INRB)","Pathogen Sequencing Lab, National Institute for Biomedical Research (INRB)",Placide Mbala-Kingebeni et al
EPI_ISL_420851,"Viral Respiratory Lab, National Institute for Biomedical Research (INRB)","Pathogen Sequencing Lab, National Institute for Biomedical Research (INRB)",Placide Mbala-Kingebeni et al
EPI_ISL_447238,"Viral Respiratory Lab, National Institute for Biomedical Research (INRB)","Pathogen Sequencing Lab, National Institute for Biomedical Research (INRB)",Placide Mbala-Kingebeni et al
EPI_ISL_447239,"Viral Respiratory Lab, National Institute for Biomedical Research (INRB)","Pathogen Sequencing Lab, National Institute for Biomedical Research (INRB)",Placide Mbala-Kingebeni et al
EPI_ISL_447240,"Viral Respiratory Lab, National Institute for Biomedical Research (INRB)","Pathogen Sequencing Lab, National Institute for Biomedical Research (INRB)",Placide Mbala-Kingebeni et al
EPI_ISL_447241,"Viral Respiratory Lab, National Institute for Biomedical Research (INRB)","Pathogen Sequencing Lab, National Institute for Biomedical Research (INRB)",Placide Mbala-Kingebeni et al
EPI_ISL_447242,"Viral Respiratory Lab, National Institute for Biomedical Research (INRB)","Pathogen Sequencing Lab, National Institute for Biomedical Research (INRB)",Placide Mbala-Kingebeni et al
EPI_ISL_447243,"Viral Respiratory Lab, National Institute for Biomedical Research (INRB)","Pathogen Sequencing Lab, National Institute for Biomedical Research (INRB)",Placide Mbala-Kingebeni et al
EPI_ISL_447244,"Viral Respiratory Lab, National Institute for Biomedical Research (INRB)","Pathogen Sequencing Lab, National Institute for Biomedical Research (INRB)",Placide Mbala-Kingebeni et al
EPI_ISL_447245,"Viral Respiratory Lab, National Institute for Biomedical Research (INRB)","Pathogen Sequencing Lab, National Institute for Biomedical Research (INRB)",Placide Mbala-Kingebeni et al
EPI_ISL_447246,"Viral Respiratory Lab, National Institute for Biomedical Research (INRB)","Pathogen Sequencing Lab, National Institute for Biomedical Research (INRB)",Placide Mbala-Kingebeni et al
EPI_ISL_447247,"Viral Respiratory Lab, National Institute for Biomedical Research (INRB)","Pathogen Sequencing Lab, National Institute for Biomedical Research (INRB)",Placide Mbala-Kingebeni et al
EPI_ISL_447248,"Viral Respiratory Lab, National Institute for Biomedical Research (INRB)","Pathogen Sequencing Lab, National Institute for Biomedical Research (INRB)",Placide Mbala-Kingebeni et al
EPI_ISL_447249,"Viral Respiratory Lab, National Institute for Biomedical Research (INRB)","Pathogen Sequencing Lab, National Institute for Biomedical Research (INRB)",Placide Mbala-Kingebeni et al
EPI_ISL_471396,"Viral Respiratory Lab, National Institute for Biomedical Research (INRB)","Pathogen Sequencing Lab, National Institute for Biomedical Research (INRB)",Placide Mbala-Kingebeni et al
EPI_ISL_471397,"Viral Respiratory Lab, National Institute for Biomedical Research (INRB)","Pathogen Sequencing Lab, National Institute for Biomedical Research (INRB)",Placide Mbala-Kingebeni et al
EPI_ISL_471398,"Viral Respiratory Lab, National Institute for Biomedical Research (INRB)","Pathogen Sequencing Lab, National Institute for Biomedical Research (INRB)",Placide Mbala-Kingebeni et al
EPI_ISL_471399,"Viral Respiratory Lab, National Institute for Biomedical Research (INRB)","Pathogen Sequencing Lab, National Institute for Biomedical Research (INRB)",Placide Mbala-Kingebeni et al
EPI_ISL_471400,"Viral Respiratory Lab, National Institute for Biomedical Research (INRB)","Pathogen Sequencing Lab, National Institute for Biomedical Research (INRB)",Placide Mbala-Kingebeni et al
EPI_ISL_471401,"Viral Respiratory Lab, National Institute for Biomedical Research (INRB)","Pathogen Sequencing Lab, National Institute for Biomedical Research (INRB)",Placide Mbala-Kingebeni et al
EPI_ISL_420852,"Viral Respiratory Lab, National Institute for Biomedical Research (INRB)","Pathogen Sequencing Lab, National Institute for Biomedical Research (INRB)",Placide Mbala-Kingebeni et al
EPI_ISL_420845,"Viral Respiratory Lab, National Institute for Biomedical Research (INRB)","Pathogen Sequencing Lab, National Institute for Biomedical Research (INRB)",Placide Mbala-Kingebeni et al
EPI_ISL_471402,"Viral Respiratory Lab, National Institute for Biomedical Research (INRB)","Pathogen Sequencing Lab, National Institute for Biomedical Research (INRB)",Placide Mbala-Kingebeni et al
EPI_ISL_420853,"Viral Respiratory Lab, National Institute for Biomedical Research (INRB)","Pathogen Sequencing Lab, National Institute for Biomedical Research (INRB)",Placide Mbala-Kingebeni et al
EPI_ISL_471403,"Viral Respiratory Lab, National Institute for Biomedical Research (INRB)","Pathogen Sequencing Lab, National Institute for Biomedical Research (INRB)",Placide Mbala-Kingebeni et al
EPI_ISL_471404,"Viral Respiratory Lab, National Institute for Biomedical Research (INRB)","Pathogen Sequencing Lab, National Institute for Biomedical Research (INRB)",Placide Mbala-Kingebeni et al
EPI_ISL_471405,"Viral Respiratory Lab, National Institute for Biomedical Research (INRB)","Pathogen Sequencing Lab, National Institute for Biomedical Research (INRB)",Placide Mbala-Kingebeni et al
EPI_ISL_471406,"Viral Respiratory Lab, National Institute for Biomedical Research (INRB)","Pathogen Sequencing Lab, National Institute for Biomedical Research (INRB)",Placide Mbala-Kingebeni et al
EPI_ISL_471407,"Viral Respiratory Lab, National Institute for Biomedical Research (INRB)","Pathogen Sequencing Lab, National Institute for Biomedical Research (INRB)",Placide Mbala-Kingebeni et al
EPI_ISL_471408,"Viral Respiratory Lab, National Institute for Biomedical Research (INRB)","Pathogen Sequencing Lab, National Institute for Biomedical Research (INRB)",Placide Mbala-Kingebeni et al
EPI_ISL_471409,"Viral Respiratory Lab, National Institute for Biomedical Research (INRB)","Pathogen Sequencing Lab, National Institute for Biomedical Research (INRB)",Placide Mbala-Kingebeni et al
EPI_ISL_471410,"Viral Respiratory Lab, National Institute for Biomedical Research (INRB)","Pathogen Sequencing Lab, National Institute for Biomedical Research (INRB)",Placide Mbala-Kingebeni et al
EPI_ISL_471414,"Viral Respiratory Lab, National Institute for Biomedical Research (INRB)","Pathogen Sequencing Lab, National Institute for Biomedical Research (INRB)",Placide Mbala-Kingebeni et al
EPI_ISL_471415,"Viral Respiratory Lab, National Institute for Biomedical Research (INRB)","Pathogen Sequencing Lab, National Institute for Biomedical Research (INRB)",Placide Mbala-Kingebeni et al
EPI_ISL_420847,"Viral Respiratory Lab, National Institute for Biomedical Research (INRB)","Pathogen Sequencing Lab, National Institute for Biomedical Research (INRB)",Placide Mbala-Kingebeni et al
EPI_ISL_420854,"Viral Respiratory Lab, National Institute for Biomedical Research (INRB)","Pathogen Sequencing Lab, National Institute for Biomedical Research (INRB)",Placide Mbala-Kingebeni et al
EPI_ISL_420849,"Viral Respiratory Lab, National Institute for Biomedical Research (INRB)","Pathogen Sequencing Lab, National Institute for Biomedical Research (INRB)",Placide Mbala-Kingebeni et al
EPI_ISL_417941,"Viral Respiratory Lab, National Institute for Biomedical Research (INRB)","Pathogen Sequencing Lab, National Institute for Biomedical Research (INRB)",Placide Mbala-Kingebeni et al
EPI_ISL_417942,"Viral Respiratory Lab, National Institute for Biomedical Research (INRB)","Pathogen Sequencing Lab, National Institute for Biomedical Research (INRB)",Placide Mbala-Kingebeni et al
EPI_ISL_417944,"Viral Respiratory Lab, National Institute for Biomedical Research (INRB)","Pathogen Sequencing Lab, National Institute for Biomedical Research (INRB)",Placide Mbala-Kingebeni et al
EPI_ISL_417946,"Viral Respiratory Lab, National Institute for Biomedical Research (INRB)","Pathogen Sequencing Lab, National Institute for Biomedical Research (INRB)",Placide Mbala-Kingebeni et al
EPI_ISL_417947,"Viral Respiratory Lab, National Institute for Biomedical Research (INRB)","Pathogen Sequencing Lab, National Institute for Biomedical Research (INRB)",Placide Mbala-Kingebeni et al
EPI_ISL_429254,"Viral Respiratory Lab, National Institute for Biomedical Research (INRB)","Pathogen Sequencing Lab, National Institute for Biomedical Research (INRB)",Placide Mbala-Kingebeni et al
EPI_ISL_417434,"Viral Respiratory Lab, National Institute for Biomedical Research (INRB)","Pathogen Sequencing Lab, National Institute for Biomedical Research (INRB)",Placide Mbala-Kingebeni et al
EPI_ISL_417437,"Viral Respiratory Lab, National Institute for Biomedical Research (INRB)","Pathogen Sequencing Lab, National Institute for Biomedical Research (INRB)",Placide Mbala-Kingebeni et al
EPI_ISL_417438,"Viral Respiratory Lab, National Institute for Biomedical Research (INRB)","Pathogen Sequencing Lab, National Institute for Biomedical Research (INRB)",Placide Mbala-Kingebeni et al
EPI_ISL_417440,"Viral Respiratory Lab, National Institute for Biomedical Research (INRB)","Pathogen Sequencing Lab, National Institute for Biomedical Research (INRB)",Placide Mbala-Kingebeni et al
EPI_ISL_417441,"Viral Respiratory Lab, National Institute for Biomedical Research (INRB)","Pathogen Sequencing Lab, National Institute for Biomedical Research (INRB)",Placide Mbala-Kingebeni et al
EPI_ISL_417442,"Viral Respiratory Lab, National Institute for Biomedical Research (INRB)","Pathogen Sequencing Lab, National Institute for Biomedical Research (INRB)",Placide Mbala-Kingebeni et al
EPI_ISL_414647,"Viral Respiratory Lab, National Institute for Biomedical Research (INRB)","Pathogen Sequencing Lab, National Institute for Biomedical Research (INRB)",Placide Mbala-Kingebeni et al
EPI_ISL_451988,"Department of Clinical Microbiology, Copenhagen University Hospital, Hvidovre, Kettegaard Alle 30, 2650 Hvidovre.","Albertsen lab, Department of Chemistry and Bioscience, Aalborg University, Denmark",Rasmus Kirkegaard et al
EPI_ISL_451989,"Department of Clinical Microbiology, Copenhagen University Hospital, Hvidovre, Kettegaard Alle 30, 2650 Hvidovre.","Albertsen lab, Department of Chemistry and Bioscience, Aalborg University, Denmark",Rasmus Kirkegaard et al
EPI_ISL_451990,"Department of Clinical Microbiology, Copenhagen University Hospital, Hvidovre, Kettegaard Alle 30, 2650 Hvidovre.","Albertsen lab, Department of Chemistry and Bioscience, Aalborg University, Denmark",Rasmus Kirkegaard et al
EPI_ISL_451991,"Department of Clinical Microbiology, Copenhagen University Hospital, Hvidovre, Kettegaard Alle 30, 2650 Hvidovre.","Albertsen lab, Department of Chemistry and Bioscience, Aalborg University, Denmark",Rasmus Kirkegaard et al
EPI_ISL_451992,"Department of Clinical Microbiology, Copenhagen University Hospital, Hvidovre, Kettegaard Alle 30, 2650 Hvidovre.","Albertsen lab, Department of Chemistry and Bioscience, Aalborg University, Denmark",Rasmus Kirkegaard et al
EPI_ISL_451993,"Department of Clinical Microbiology, Copenhagen University Hospital, Hvidovre, Kettegaard Alle 30, 2650 Hvidovre.","Albertsen lab, Department of Chemistry and Bioscience, Aalborg University, Denmark",Rasmus Kirkegaard et al
EPI_ISL_451994,"Department of Clinical Microbiology, Copenhagen University Hospital, Hvidovre, Kettegaard Alle 30, 2650 Hvidovre.","Albertsen lab, Department of Chemistry and Bioscience, Aalborg University, Denmark",Rasmus Kirkegaard et al
EPI_ISL_451995,"Department of Clinical Microbiology, Copenhagen University Hospital, Hvidovre, Kettegaard Alle 30, 2650 Hvidovre.","Albertsen lab, Department of Chemistry and Bioscience, Aalborg University, Denmark",Rasmus Kirkegaard et al
EPI_ISL_451996,"Department of Clinical Microbiology, Copenhagen University Hospital, Hvidovre, Kettegaard Alle 30, 2650 Hvidovre.","Albertsen lab, Department of Chemistry and Bioscience, Aalborg University, Denmark",Rasmus Kirkegaard et al
EPI_ISL_451997,"Department of Clinical Microbiology, Copenhagen University Hospital, Hvidovre, Kettegaard Alle 30, 2650 Hvidovre.","Albertsen lab, Department of Chemistry and Bioscience, Aalborg University, Denmark",Rasmus Kirkegaard et al
EPI_ISL_451998,"Department of Clinical Microbiology, Copenhagen University Hospital, Hvidovre, Kettegaard Alle 30, 2650 Hvidovre.","Albertsen lab, Department of Chemistry and Bioscience, Aalborg University, Denmark",Rasmus Kirkegaard et al
EPI_ISL_451999,"Department of Clinical Microbiology, Copenhagen University Hospital, Hvidovre, Kettegaard Alle 30, 2650 Hvidovre.","Albertsen lab, Department of Chemistry and Bioscience, Aalborg University, Denmark",Rasmus Kirkegaard et al
EPI_ISL_452000,"Department of Clinical Microbiology, Copenhagen University Hospital, Hvidovre, Kettegaard Alle 30, 2650 Hvidovre.","Albertsen lab, Department of Chemistry and Bioscience, Aalborg University, Denmark",Rasmus Kirkegaard et al
EPI_ISL_452001,"Department of Clinical Microbiology, Copenhagen University Hospital, Hvidovre, Kettegaard Alle 30, 2650 Hvidovre.","Albertsen lab, Department of Chemistry and Bioscience, Aalborg University, Denmark",Rasmus Kirkegaard et al
EPI_ISL_452002,"Department of Clinical Microbiology, Copenhagen University Hospital, Hvidovre, Kettegaard Alle 30, 2650 Hvidovre.","Albertsen lab, Department of Chemistry and Bioscience, Aalborg University, Denmark",Rasmus Kirkegaard et al
EPI_ISL_452003,"Department of Clinical Microbiology, Copenhagen University Hospital, Hvidovre, Kettegaard Alle 30, 2650 Hvidovre.","Albertsen lab, Department of Chemistry and Bioscience, Aalborg University, Denmark",Rasmus Kirkegaard et al
EPI_ISL_452004,"Department of Clinical Microbiology, Copenhagen University Hospital, Hvidovre, Kettegaard Alle 30, 2650 Hvidovre.","Albertsen lab, Department of Chemistry and Bioscience, Aalborg University, Denmark",Rasmus Kirkegaard et al
EPI_ISL_452005,"Department of Clinical Microbiology, Copenhagen University Hospital, Hvidovre, Kettegaard Alle 30, 2650 Hvidovre.","Albertsen lab, Department of Chemistry and Bioscience, Aalborg University, Denmark",Rasmus Kirkegaard et al
EPI_ISL_452006,"Department of Clinical Microbiology, Copenhagen University Hospital, Hvidovre, Kettegaard Alle 30, 2650 Hvidovre.","Albertsen lab, Department of Chemistry and Bioscience, Aalborg University, Denmark",Rasmus Kirkegaard et al
EPI_ISL_452007,"Department of Clinical Microbiology, Copenhagen University Hospital, Hvidovre, Kettegaard Alle 30, 2650 Hvidovre.","Albertsen lab, Department of Chemistry and Bioscience, Aalborg University, Denmark",Rasmus Kirkegaard et al
EPI_ISL_452008,"Department of Clinical Microbiology, Copenhagen University Hospital, Hvidovre, Kettegaard Alle 30, 2650 Hvidovre.","Albertsen lab, Department of Chemistry and Bioscience, Aalborg University, Denmark",Rasmus Kirkegaard et al
EPI_ISL_452009,"Department of Clinical Microbiology, Copenhagen University Hospital, Hvidovre, Kettegaard Alle 30, 2650 Hvidovre.","Albertsen lab, Department of Chemistry and Bioscience, Aalborg University, Denmark",Rasmus Kirkegaard et al
EPI_ISL_452010,"Department of Clinical Microbiology, Copenhagen University Hospital, Hvidovre, Kettegaard Alle 30, 2650 Hvidovre.","Albertsen lab, Department of Chemistry and Bioscience, Aalborg University, Denmark",Rasmus Kirkegaard et al
EPI_ISL_452012,"Department of Clinical Microbiology, Copenhagen University Hospital, Hvidovre, Kettegaard Alle 30, 2650 Hvidovre.","Albertsen lab, Department of Chemistry and Bioscience, Aalborg University, Denmark",Rasmus Kirkegaard et al
EPI_ISL_452013,"Department of Clinical Microbiology, Copenhagen University Hospital, Hvidovre, Kettegaard Alle 30, 2650 Hvidovre.","Albertsen lab, Department of Chemistry and Bioscience, Aalborg University, Denmark",Rasmus Kirkegaard et al
EPI_ISL_452014,"Department of Clinical Microbiology, Copenhagen University Hospital, Hvidovre, Kettegaard Alle 30, 2650 Hvidovre.","Albertsen lab, Department of Chemistry and Bioscience, Aalborg University, Denmark",Rasmus Kirkegaard et al
EPI_ISL_452015,"Department of Clinical Microbiology, Copenhagen University Hospital, Hvidovre, Kettegaard Alle 30, 2650 Hvidovre.","Albertsen lab, Department of Chemistry and Bioscience, Aalborg University, Denmark",Rasmus Kirkegaard et al
EPI_ISL_452016,"Department of Clinical Microbiology, Copenhagen University Hospital, Hvidovre, Kettegaard Alle 30, 2650 Hvidovre.","Albertsen lab, Department of Chemistry and Bioscience, Aalborg University, Denmark",Rasmus Kirkegaard et al
EPI_ISL_452017,"Department of Clinical Microbiology, Copenhagen University Hospital, Hvidovre, Kettegaard Alle 30, 2650 Hvidovre.","Albertsen lab, Department of Chemistry and Bioscience, Aalborg University, Denmark",Rasmus Kirkegaard et al
EPI_ISL_452018,"Department of Clinical Microbiology, Copenhagen University Hospital, Hvidovre, Kettegaard Alle 30, 2650 Hvidovre.","Albertsen lab, Department of Chemistry and Bioscience, Aalborg University, Denmark",Rasmus Kirkegaard et al
EPI_ISL_452019,"Department of Clinical Microbiology, Copenhagen University Hospital, Hvidovre, Kettegaard Alle 30, 2650 Hvidovre.","Albertsen lab, Department of Chemistry and Bioscience, Aalborg University, Denmark",Rasmus Kirkegaard et al
EPI_ISL_452020,"Department of Clinical Microbiology, Copenhagen University Hospital, Hvidovre, Kettegaard Alle 30, 2650 Hvidovre.","Albertsen lab, Department of Chemistry and Bioscience, Aalborg University, Denmark",Rasmus Kirkegaard et al
EPI_ISL_452021,"Department of Clinical Microbiology, Copenhagen University Hospital, Hvidovre, Kettegaard Alle 30, 2650 Hvidovre.","Albertsen lab, Department of Chemistry and Bioscience, Aalborg University, Denmark",Rasmus Kirkegaard et al
EPI_ISL_452022,"Department of Clinical Microbiology, Copenhagen University Hospital, Hvidovre, Kettegaard Alle 30, 2650 Hvidovre.","Albertsen lab, Department of Chemistry and Bioscience, Aalborg University, Denmark",Rasmus Kirkegaard et al
EPI_ISL_452023,"Department of Clinical Microbiology, Copenhagen University Hospital, Hvidovre, Kettegaard Alle 30, 2650 Hvidovre.","Albertsen lab, Department of Chemistry and Bioscience, Aalborg University, Denmark",Rasmus Kirkegaard et al
EPI_ISL_452024,"Department of Clinical Microbiology, Copenhagen University Hospital, Hvidovre, Kettegaard Alle 30, 2650 Hvidovre.","Albertsen lab, Department of Chemistry and Bioscience, Aalborg University, Denmark",Rasmus Kirkegaard et al
EPI_ISL_452025,"Department of Clinical Microbiology, Copenhagen University Hospital, Hvidovre, Kettegaard Alle 30, 2650 Hvidovre.","Albertsen lab, Department of Chemistry and Bioscience, Aalborg University, Denmark",Rasmus Kirkegaard et al
EPI_ISL_452026,"Department of Clinical Microbiology, Copenhagen University Hospital, Hvidovre, Kettegaard Alle 30, 2650 Hvidovre.","Albertsen lab, Department of Chemistry and Bioscience, Aalborg University, Denmark",Rasmus Kirkegaard et al
EPI_ISL_452027,"Department of Clinical Microbiology, Copenhagen University Hospital, Hvidovre, Kettegaard Alle 30, 2650 Hvidovre.","Albertsen lab, Department of Chemistry and Bioscience, Aalborg University, Denmark",Rasmus Kirkegaard et al
EPI_ISL_452028,"Department of Clinical Microbiology, Copenhagen University Hospital, Hvidovre, Kettegaard Alle 30, 2650 Hvidovre.","Albertsen lab, Department of Chemistry and Bioscience, Aalborg University, Denmark",Rasmus Kirkegaard et al
EPI_ISL_452029,"Department of Clinical Microbiology, Copenhagen University Hospital, Hvidovre, Kettegaard Alle 30, 2650 Hvidovre.","Albertsen lab, Department of Chemistry and Bioscience, Aalborg University, Denmark",Rasmus Kirkegaard et al
EPI_ISL_452030,"Department of Clinical Microbiology, Copenhagen University Hospital, Hvidovre, Kettegaard Alle 30, 2650 Hvidovre.","Albertsen lab, Department of Chemistry and Bioscience, Aalborg University, Denmark",Rasmus Kirkegaard et al
EPI_ISL_452031,"Department of Clinical Microbiology, Copenhagen University Hospital, Hvidovre, Kettegaard Alle 30, 2650 Hvidovre.","Albertsen lab, Department of Chemistry and Bioscience, Aalborg University, Denmark",Rasmus Kirkegaard et al
EPI_ISL_452032,"Department of Clinical Microbiology, Copenhagen University Hospital, Hvidovre, Kettegaard Alle 30, 2650 Hvidovre.","Albertsen lab, Department of Chemistry and Bioscience, Aalborg University, Denmark",Rasmus Kirkegaard et al
EPI_ISL_452033,"Department of Clinical Microbiology, Copenhagen University Hospital, Hvidovre, Kettegaard Alle 30, 2650 Hvidovre.","Albertsen lab, Department of Chemistry and Bioscience, Aalborg University, Denmark",Rasmus Kirkegaard et al
EPI_ISL_452034,"Department of Clinical Microbiology, Copenhagen University Hospital, Hvidovre, Kettegaard Alle 30, 2650 Hvidovre.","Albertsen lab, Department of Chemistry and Bioscience, Aalborg University, Denmark",Rasmus Kirkegaard et al
EPI_ISL_452035,"Department of Clinical Microbiology, Copenhagen University Hospital, Hvidovre, Kettegaard Alle 30, 2650 Hvidovre.","Albertsen lab, Department of Chemistry and Bioscience, Aalborg University, Denmark",Rasmus Kirkegaard et al
EPI_ISL_452037,"Department of Clinical Microbiology, Copenhagen University Hospital, Hvidovre, Kettegaard Alle 30, 2650 Hvidovre.","Albertsen lab, Department of Chemistry and Bioscience, Aalborg University, Denmark",Rasmus Kirkegaard et al
EPI_ISL_452038,"Department of Clinical Microbiology, Copenhagen University Hospital, Hvidovre, Kettegaard Alle 30, 2650 Hvidovre.","Albertsen lab, Department of Chemistry and Bioscience, Aalborg University, Denmark",Rasmus Kirkegaard et al
EPI_ISL_452039,"Department of Clinical Microbiology, Copenhagen University Hospital, Hvidovre, Kettegaard Alle 30, 2650 Hvidovre.","Albertsen lab, Department of Chemistry and Bioscience, Aalborg University, Denmark",Rasmus Kirkegaard et al
EPI_ISL_452040,"Department of Clinical Microbiology, Copenhagen University Hospital, Hvidovre, Kettegaard Alle 30, 2650 Hvidovre.","Albertsen lab, Department of Chemistry and Bioscience, Aalborg University, Denmark",Rasmus Kirkegaard et al
EPI_ISL_452042,"Department of Clinical Microbiology, Copenhagen University Hospital, Hvidovre, Kettegaard Alle 30, 2650 Hvidovre.","Albertsen lab, Department of Chemistry and Bioscience, Aalborg University, Denmark",Rasmus Kirkegaard et al
EPI_ISL_452043,"Department of Clinical Microbiology, Copenhagen University Hospital, Hvidovre, Kettegaard Alle 30, 2650 Hvidovre.","Albertsen lab, Department of Chemistry and Bioscience, Aalborg University, Denmark",Rasmus Kirkegaard et al
EPI_ISL_452044,"Department of Clinical Microbiology, Copenhagen University Hospital, Hvidovre, Kettegaard Alle 30, 2650 Hvidovre.","Albertsen lab, Department of Chemistry and Bioscience, Aalborg University, Denmark",Rasmus Kirkegaard et al
EPI_ISL_452045,"Department of Clinical Microbiology, Copenhagen University Hospital, Hvidovre, Kettegaard Alle 30, 2650 Hvidovre.","Albertsen lab, Department of Chemistry and Bioscience, Aalborg University, Denmark",Rasmus Kirkegaard et al
EPI_ISL_452046,"Department of Clinical Microbiology, Copenhagen University Hospital, Hvidovre, Kettegaard Alle 30, 2650 Hvidovre.","Albertsen lab, Department of Chemistry and Bioscience, Aalborg University, Denmark",Rasmus Kirkegaard et al
EPI_ISL_452048,"Department of Clinical Microbiology, Copenhagen University Hospital, Hvidovre, Kettegaard Alle 30, 2650 Hvidovre.","Albertsen lab, Department of Chemistry and Bioscience, Aalborg University, Denmark",Rasmus Kirkegaard et al
EPI_ISL_452049,"Department of Clinical Microbiology, Copenhagen University Hospital, Hvidovre, Kettegaard Alle 30, 2650 Hvidovre.","Albertsen lab, Department of Chemistry and Bioscience, Aalborg University, Denmark",Rasmus Kirkegaard et al
EPI_ISL_452050,"Department of Clinical Microbiology, Copenhagen University Hospital, Hvidovre, Kettegaard Alle 30, 2650 Hvidovre.","Albertsen lab, Department of Chemistry and Bioscience, Aalborg University, Denmark",Rasmus Kirkegaard et al
EPI_ISL_452051,"Department of Clinical Microbiology, Copenhagen University Hospital, Hvidovre, Kettegaard Alle 30, 2650 Hvidovre.","Albertsen lab, Department of Chemistry and Bioscience, Aalborg University, Denmark",Rasmus Kirkegaard et al
EPI_ISL_452052,"Department of Clinical Microbiology, Copenhagen University Hospital, Hvidovre, Kettegaard Alle 30, 2650 Hvidovre.","Albertsen lab, Department of Chemistry and Bioscience, Aalborg University, Denmark",Rasmus Kirkegaard et al
EPI_ISL_452053,"Department of Clinical Microbiology, Copenhagen University Hospital, Hvidovre, Kettegaard Alle 30, 2650 Hvidovre.","Albertsen lab, Department of Chemistry and Bioscience, Aalborg University, Denmark",Rasmus Kirkegaard et al
EPI_ISL_452054,"Department of Clinical Microbiology, Copenhagen University Hospital, Hvidovre, Kettegaard Alle 30, 2650 Hvidovre.","Albertsen lab, Department of Chemistry and Bioscience, Aalborg University, Denmark",Rasmus Kirkegaard et al
EPI_ISL_452055,"Department of Clinical Microbiology, Copenhagen University Hospital, Hvidovre, Kettegaard Alle 30, 2650 Hvidovre.","Albertsen lab, Department of Chemistry and Bioscience, Aalborg University, Denmark",Rasmus Kirkegaard et al
EPI_ISL_452056,"Department of Clinical Microbiology, Copenhagen University Hospital, Hvidovre, Kettegaard Alle 30, 2650 Hvidovre.","Albertsen lab, Department of Chemistry and Bioscience, Aalborg University, Denmark",Rasmus Kirkegaard et al
EPI_ISL_452057,"Department of Clinical Microbiology, Copenhagen University Hospital, Hvidovre, Kettegaard Alle 30, 2650 Hvidovre.","Albertsen lab, Department of Chemistry and Bioscience, Aalborg University, Denmark",Rasmus Kirkegaard et al
EPI_ISL_452058,"Department of Clinical Microbiology, Copenhagen University Hospital, Hvidovre, Kettegaard Alle 30, 2650 Hvidovre.","Albertsen lab, Department of Chemistry and Bioscience, Aalborg University, Denmark",Rasmus Kirkegaard et al
EPI_ISL_452059,"Department of Clinical Microbiology, Copenhagen University Hospital, Hvidovre, Kettegaard Alle 30, 2650 Hvidovre.","Albertsen lab, Department of Chemistry and Bioscience, Aalborg University, Denmark",Rasmus Kirkegaard et al
EPI_ISL_452060,"Department of Clinical Microbiology, Copenhagen University Hospital, Hvidovre, Kettegaard Alle 30, 2650 Hvidovre.","Albertsen lab, Department of Chemistry and Bioscience, Aalborg University, Denmark",Rasmus Kirkegaard et al
EPI_ISL_452061,"Department of Clinical Microbiology, Copenhagen University Hospital, Hvidovre, Kettegaard Alle 30, 2650 Hvidovre.","Albertsen lab, Department of Chemistry and Bioscience, Aalborg University, Denmark",Rasmus Kirkegaard et al
EPI_ISL_452062,"Department of Clinical Microbiology, Copenhagen University Hospital, Hvidovre, Kettegaard Alle 30, 2650 Hvidovre.","Albertsen lab, Department of Chemistry and Bioscience, Aalborg University, Denmark",Rasmus Kirkegaard et al
EPI_ISL_452063,"Department of Clinical Microbiology, Copenhagen University Hospital, Hvidovre, Kettegaard Alle 30, 2650 Hvidovre.","Albertsen lab, Department of Chemistry and Bioscience, Aalborg University, Denmark",Rasmus Kirkegaard et al
EPI_ISL_452064,"Department of Clinical Microbiology, Copenhagen University Hospital, Hvidovre, Kettegaard Alle 30, 2650 Hvidovre.","Albertsen lab, Department of Chemistry and Bioscience, Aalborg University, Denmark",Rasmus Kirkegaard et al
EPI_ISL_452065,"Department of Clinical Microbiology, Copenhagen University Hospital, Hvidovre, Kettegaard Alle 30, 2650 Hvidovre.","Albertsen lab, Department of Chemistry and Bioscience, Aalborg University, Denmark",Rasmus Kirkegaard et al
EPI_ISL_452066,"Department of Clinical Microbiology, Copenhagen University Hospital, Hvidovre, Kettegaard Alle 30, 2650 Hvidovre.","Albertsen lab, Department of Chemistry and Bioscience, Aalborg University, Denmark",Rasmus Kirkegaard et al
EPI_ISL_452067,"Department of Clinical Microbiology, Copenhagen University Hospital, Hvidovre, Kettegaard Alle 30, 2650 Hvidovre.","Albertsen lab, Department of Chemistry and Bioscience, Aalborg University, Denmark",Rasmus Kirkegaard et al
EPI_ISL_452068,"Department of Clinical Microbiology, Copenhagen University Hospital, Hvidovre, Kettegaard Alle 30, 2650 Hvidovre.","Albertsen lab, Department of Chemistry and Bioscience, Aalborg University, Denmark",Rasmus Kirkegaard et al
EPI_ISL_452069,"Department of Clinical Microbiology, Copenhagen University Hospital, Hvidovre, Kettegaard Alle 30, 2650 Hvidovre.","Albertsen lab, Department of Chemistry and Bioscience, Aalborg University, Denmark",Rasmus Kirkegaard et al
EPI_ISL_452070,"Department of Clinical Microbiology, Copenhagen University Hospital, Hvidovre, Kettegaard Alle 30, 2650 Hvidovre.","Albertsen lab, Department of Chemistry and Bioscience, Aalborg University, Denmark",Rasmus Kirkegaard et al
EPI_ISL_452071,"Department of Clinical Microbiology, Copenhagen University Hospital, Hvidovre, Kettegaard Alle 30, 2650 Hvidovre.","Albertsen lab, Department of Chemistry and Bioscience, Aalborg University, Denmark",Rasmus Kirkegaard et al
EPI_ISL_452072,"Department of Clinical Microbiology, Copenhagen University Hospital, Hvidovre, Kettegaard Alle 30, 2650 Hvidovre.","Albertsen lab, Department of Chemistry and Bioscience, Aalborg University, Denmark",Rasmus Kirkegaard et al
EPI_ISL_452073,"Department of Clinical Microbiology, Copenhagen University Hospital, Hvidovre, Kettegaard Alle 30, 2650 Hvidovre.","Albertsen lab, Department of Chemistry and Bioscience, Aalborg University, Denmark",Rasmus Kirkegaard et al
EPI_ISL_452074,"Department of Clinical Microbiology, Copenhagen University Hospital, Hvidovre, Kettegaard Alle 30, 2650 Hvidovre.","Albertsen lab, Department of Chemistry and Bioscience, Aalborg University, Denmark",Rasmus Kirkegaard et al
EPI_ISL_452075,"Department of Clinical Microbiology, Copenhagen University Hospital, Hvidovre, Kettegaard Alle 30, 2650 Hvidovre.","Albertsen lab, Department of Chemistry and Bioscience, Aalborg University, Denmark",Rasmus Kirkegaard et al
EPI_ISL_452076,"Department of Clinical Microbiology, Copenhagen University Hospital, Hvidovre, Kettegaard Alle 30, 2650 Hvidovre.","Albertsen lab, Department of Chemistry and Bioscience, Aalborg University, Denmark",Rasmus Kirkegaard et al
EPI_ISL_452077,"Department of Clinical Microbiology, Copenhagen University Hospital, Hvidovre, Kettegaard Alle 30, 2650 Hvidovre.","Albertsen lab, Department of Chemistry and Bioscience, Aalborg University, Denmark",Rasmus Kirkegaard et al
EPI_ISL_452078,"Department of Clinical Microbiology, Copenhagen University Hospital, Hvidovre, Kettegaard Alle 30, 2650 Hvidovre.","Albertsen lab, Department of Chemistry and Bioscience, Aalborg University, Denmark",Rasmus Kirkegaard et al
EPI_ISL_452079,"Department of Clinical Microbiology, Copenhagen University Hospital, Hvidovre, Kettegaard Alle 30, 2650 Hvidovre.","Albertsen lab, Department of Chemistry and Bioscience, Aalborg University, Denmark",Rasmus Kirkegaard et al
EPI_ISL_452080,"Department of Clinical Microbiology, Copenhagen University Hospital, Hvidovre, Kettegaard Alle 30, 2650 Hvidovre.","Albertsen lab, Department of Chemistry and Bioscience, Aalborg University, Denmark",Rasmus Kirkegaard et al
EPI_ISL_452081,"Department of Clinical Microbiology, Copenhagen University Hospital, Hvidovre, Kettegaard Alle 30, 2650 Hvidovre.","Albertsen lab, Department of Chemistry and Bioscience, Aalborg University, Denmark",Rasmus Kirkegaard et al
EPI_ISL_452082,"Department of Clinical Microbiology, Copenhagen University Hospital, Hvidovre, Kettegaard Alle 30, 2650 Hvidovre.","Albertsen lab, Department of Chemistry and Bioscience, Aalborg University, Denmark",Rasmus Kirkegaard et al
EPI_ISL_452083,"Department of Clinical Microbiology, Copenhagen University Hospital, Hvidovre, Kettegaard Alle 30, 2650 Hvidovre.","Albertsen lab, Department of Chemistry and Bioscience, Aalborg University, Denmark",Rasmus Kirkegaard et al
EPI_ISL_452084,"Department of Clinical Microbiology, Copenhagen University Hospital, Hvidovre, Kettegaard Alle 30, 2650 Hvidovre.","Albertsen lab, Department of Chemistry and Bioscience, Aalborg University, Denmark",Rasmus Kirkegaard et al
EPI_ISL_452085,"Department of Clinical Microbiology, Copenhagen University Hospital, Hvidovre, Kettegaard Alle 30, 2650 Hvidovre.","Albertsen lab, Department of Chemistry and Bioscience, Aalborg University, Denmark",Rasmus Kirkegaard et al
EPI_ISL_452086,"Department of Clinical Microbiology, Copenhagen University Hospital, Hvidovre, Kettegaard Alle 30, 2650 Hvidovre.","Albertsen lab, Department of Chemistry and Bioscience, Aalborg University, Denmark",Rasmus Kirkegaard et al
EPI_ISL_452087,"Department of Clinical Microbiology, Copenhagen University Hospital, Hvidovre, Kettegaard Alle 30, 2650 Hvidovre.","Albertsen lab, Department of Chemistry and Bioscience, Aalborg University, Denmark",Rasmus Kirkegaard et al
EPI_ISL_452088,"Department of Clinical Microbiology, Copenhagen University Hospital, Hvidovre, Kettegaard Alle 30, 2650 Hvidovre.","Albertsen lab, Department of Chemistry and Bioscience, Aalborg University, Denmark",Rasmus Kirkegaard et al
EPI_ISL_452089,"Department of Clinical Microbiology, Copenhagen University Hospital, Hvidovre, Kettegaard Alle 30, 2650 Hvidovre.","Albertsen lab, Department of Chemistry and Bioscience, Aalborg University, Denmark",Rasmus Kirkegaard et al
EPI_ISL_452090,"Department of Clinical Microbiology, Copenhagen University Hospital, Hvidovre, Kettegaard Alle 30, 2650 Hvidovre.","Albertsen lab, Department of Chemistry and Bioscience, Aalborg University, Denmark",Rasmus Kirkegaard et al
EPI_ISL_452091,"Department of Clinical Microbiology, Copenhagen University Hospital, Hvidovre, Kettegaard Alle 30, 2650 Hvidovre.","Albertsen lab, Department of Chemistry and Bioscience, Aalborg University, Denmark",Rasmus Kirkegaard et al
EPI_ISL_452092,"Department of Clinical Microbiology, Copenhagen University Hospital, Hvidovre, Kettegaard Alle 30, 2650 Hvidovre.","Albertsen lab, Department of Chemistry and Bioscience, Aalborg University, Denmark",Rasmus Kirkegaard et al
EPI_ISL_452093,"Department of Clinical Microbiology, Copenhagen University Hospital, Hvidovre, Kettegaard Alle 30, 2650 Hvidovre.","Albertsen lab, Department of Chemistry and Bioscience, Aalborg University, Denmark",Rasmus Kirkegaard et al
EPI_ISL_452094,"Department of Clinical Microbiology, Copenhagen University Hospital, Hvidovre, Kettegaard Alle 30, 2650 Hvidovre.","Albertsen lab, Department of Chemistry and Bioscience, Aalborg University, Denmark",Rasmus Kirkegaard et al
EPI_ISL_452095,"Department of Clinical Microbiology, Copenhagen University Hospital, Hvidovre, Kettegaard Alle 30, 2650 Hvidovre.","Albertsen lab, Department of Chemistry and Bioscience, Aalborg University, Denmark",Rasmus Kirkegaard et al
EPI_ISL_452097,"Department of Clinical Microbiology, Copenhagen University Hospital, Hvidovre, Kettegaard Alle 30, 2650 Hvidovre.","Albertsen lab, Department of Chemistry and Bioscience, Aalborg University, Denmark",Rasmus Kirkegaard et al
EPI_ISL_452098,"Department of Clinical Microbiology, Copenhagen University Hospital, Hvidovre, Kettegaard Alle 30, 2650 Hvidovre.","Albertsen lab, Department of Chemistry and Bioscience, Aalborg University, Denmark",Rasmus Kirkegaard et al
EPI_ISL_452099,"Department of Clinical Microbiology, Copenhagen University Hospital, Hvidovre, Kettegaard Alle 30, 2650 Hvidovre.","Albertsen lab, Department of Chemistry and Bioscience, Aalborg University, Denmark",Rasmus Kirkegaard et al
EPI_ISL_452100,"Department of Clinical Microbiology, Copenhagen University Hospital, Hvidovre, Kettegaard Alle 30, 2650 Hvidovre.","Albertsen lab, Department of Chemistry and Bioscience, Aalborg University, Denmark",Rasmus Kirkegaard et al
EPI_ISL_429262,"Department of Clinical Microbiology, Copenhagen University Hospital, Hvidovre, Kettegaard Alle 30, 2650 Hvidovre.","Albertsen lab, Department of Chemistry and Bioscience, Aalborg University, Denmark",Rasmus Kirkegaard et al
EPI_ISL_429263,"Department of Clinical Microbiology, Copenhagen University Hospital, Hvidovre, Kettegaard Alle 30, 2650 Hvidovre.","Albertsen lab, Department of Chemistry and Bioscience, Aalborg University, Denmark",Rasmus Kirkegaard et al
EPI_ISL_429264,"Department of Clinical Microbiology, Copenhagen University Hospital, Hvidovre, Kettegaard Alle 30, 2650 Hvidovre.","Albertsen lab, Department of Chemistry and Bioscience, Aalborg University, Denmark",Rasmus Kirkegaard et al
EPI_ISL_429265,"Department of Clinical Microbiology, Copenhagen University Hospital, Hvidovre, Kettegaard Alle 30, 2650 Hvidovre.","Albertsen lab, Department of Chemistry and Bioscience, Aalborg University, Denmark",Rasmus Kirkegaard et al
EPI_ISL_429266,"Department of Clinical Microbiology, Copenhagen University Hospital, Hvidovre, Kettegaard Alle 30, 2650 Hvidovre.","Albertsen lab, Department of Chemistry and Bioscience, Aalborg University, Denmark",Rasmus Kirkegaard et al
EPI_ISL_429267,"Department of Clinical Microbiology, Copenhagen University Hospital, Hvidovre, Kettegaard Alle 30, 2650 Hvidovre.","Albertsen lab, Department of Chemistry and Bioscience, Aalborg University, Denmark",Rasmus Kirkegaard et al
EPI_ISL_429268,"Department of Clinical Microbiology, Copenhagen University Hospital, Hvidovre, Kettegaard Alle 30, 2650 Hvidovre.","Albertsen lab, Department of Chemistry and Bioscience, Aalborg University, Denmark",Rasmus Kirkegaard et al
EPI_ISL_429269,"Department of Clinical Microbiology, Copenhagen University Hospital, Hvidovre, Kettegaard Alle 30, 2650 Hvidovre.","Albertsen lab, Department of Chemistry and Bioscience, Aalborg University, Denmark",Rasmus Kirkegaard et al
EPI_ISL_429270,"Department of Clinical Microbiology, Copenhagen University Hospital, Hvidovre, Kettegaard Alle 30, 2650 Hvidovre.","Albertsen lab, Department of Chemistry and Bioscience, Aalborg University, Denmark",Rasmus Kirkegaard et al
EPI_ISL_429271,"Department of Clinical Microbiology, Copenhagen University Hospital, Hvidovre, Kettegaard Alle 30, 2650 Hvidovre.","Albertsen lab, Department of Chemistry and Bioscience, Aalborg University, Denmark",Rasmus Kirkegaard et al
EPI_ISL_429272,"Department of Clinical Microbiology, Copenhagen University Hospital, Hvidovre, Kettegaard Alle 30, 2650 Hvidovre.","Albertsen lab, Department of Chemistry and Bioscience, Aalborg University, Denmark",Rasmus Kirkegaard et al
EPI_ISL_429273,"Department of Clinical Microbiology, Copenhagen University Hospital, Hvidovre, Kettegaard Alle 30, 2650 Hvidovre.","Albertsen lab, Department of Chemistry and Bioscience, Aalborg University, Denmark",Rasmus Kirkegaard et al
EPI_ISL_429274,"Department of Clinical Microbiology, Copenhagen University Hospital, Hvidovre, Kettegaard Alle 30, 2650 Hvidovre.","Albertsen lab, Department of Chemistry and Bioscience, Aalborg University, Denmark",Rasmus Kirkegaard et al
EPI_ISL_429275,"Department of Clinical Microbiology, Copenhagen University Hospital, Hvidovre, Kettegaard Alle 30, 2650 Hvidovre.","Albertsen lab, Department of Chemistry and Bioscience, Aalborg University, Denmark",Rasmus Kirkegaard et al
EPI_ISL_429276,"Department of Clinical Microbiology, Copenhagen University Hospital, Hvidovre, Kettegaard Alle 30, 2650 Hvidovre.","Albertsen lab, Department of Chemistry and Bioscience, Aalborg University, Denmark",Rasmus Kirkegaard et al
EPI_ISL_429277,"Department of Clinical Microbiology, Copenhagen University Hospital, Hvidovre, Kettegaard Alle 30, 2650 Hvidovre.","Albertsen lab, Department of Chemistry and Bioscience, Aalborg University, Denmark",Rasmus Kirkegaard et al
EPI_ISL_429278,"Department of Clinical Microbiology, Copenhagen University Hospital, Hvidovre, Kettegaard Alle 30, 2650 Hvidovre.","Albertsen lab, Department of Chemistry and Bioscience, Aalborg University, Denmark",Rasmus Kirkegaard et al
EPI_ISL_429279,"Department of Clinical Microbiology, Copenhagen University Hospital, Hvidovre, Kettegaard Alle 30, 2650 Hvidovre.","Albertsen lab, Department of Chemistry and Bioscience, Aalborg University, Denmark",Rasmus Kirkegaard et al
EPI_ISL_429280,"Department of Clinical Microbiology, Copenhagen University Hospital, Hvidovre, Kettegaard Alle 30, 2650 Hvidovre.","Albertsen lab, Department of Chemistry and Bioscience, Aalborg University, Denmark",Rasmus Kirkegaard et al
EPI_ISL_429281,"Department of Clinical Microbiology, Copenhagen University Hospital, Hvidovre, Kettegaard Alle 30, 2650 Hvidovre.","Albertsen lab, Department of Chemistry and Bioscience, Aalborg University, Denmark",Rasmus Kirkegaard et al
EPI_ISL_429282,"Department of Clinical Microbiology, Copenhagen University Hospital, Hvidovre, Kettegaard Alle 30, 2650 Hvidovre.","Albertsen lab, Department of Chemistry and Bioscience, Aalborg University, Denmark",Rasmus Kirkegaard et al
EPI_ISL_429283,"Department of Clinical Microbiology, Copenhagen University Hospital, Hvidovre, Kettegaard Alle 30, 2650 Hvidovre.","Albertsen lab, Department of Chemistry and Bioscience, Aalborg University, Denmark",Rasmus Kirkegaard et al
EPI_ISL_429284,"Department of Clinical Microbiology, Copenhagen University Hospital, Hvidovre, Kettegaard Alle 30, 2650 Hvidovre.","Albertsen lab, Department of Chemistry and Bioscience, Aalborg University, Denmark",Rasmus Kirkegaard et al
EPI_ISL_429285,"Department of Clinical Microbiology, Copenhagen University Hospital, Hvidovre, Kettegaard Alle 30, 2650 Hvidovre.","Albertsen lab, Department of Chemistry and Bioscience, Aalborg University, Denmark",Rasmus Kirkegaard et al
EPI_ISL_429286,"Department of Clinical Microbiology, Copenhagen University Hospital, Hvidovre, Kettegaard Alle 30, 2650 Hvidovre.","Albertsen lab, Department of Chemistry and Bioscience, Aalborg University, Denmark",Rasmus Kirkegaard et al
EPI_ISL_429287,"Department of Clinical Microbiology, Copenhagen University Hospital, Hvidovre, Kettegaard Alle 30, 2650 Hvidovre.","Albertsen lab, Department of Chemistry and Bioscience, Aalborg University, Denmark",Rasmus Kirkegaard et al
EPI_ISL_429288,"Department of Clinical Microbiology, Copenhagen University Hospital, Hvidovre, Kettegaard Alle 30, 2650 Hvidovre.","Albertsen lab, Department of Chemistry and Bioscience, Aalborg University, Denmark",Rasmus Kirkegaard et al
EPI_ISL_429289,"Department of Clinical Microbiology, Copenhagen University Hospital, Hvidovre, Kettegaard Alle 30, 2650 Hvidovre.","Albertsen lab, Department of Chemistry and Bioscience, Aalborg University, Denmark",Rasmus Kirkegaard et al
EPI_ISL_429290,"Department of Clinical Microbiology, Copenhagen University Hospital, Hvidovre, Kettegaard Alle 30, 2650 Hvidovre.","Albertsen lab, Department of Chemistry and Bioscience, Aalborg University, Denmark",Rasmus Kirkegaard et al
EPI_ISL_429291,"Department of Clinical Microbiology, Copenhagen University Hospital, Hvidovre, Kettegaard Alle 30, 2650 Hvidovre.","Albertsen lab, Department of Chemistry and Bioscience, Aalborg University, Denmark",Rasmus Kirkegaard et al
EPI_ISL_429293,"Department of Clinical Microbiology, Copenhagen University Hospital, Hvidovre, Kettegaard Alle 30, 2650 Hvidovre.","Albertsen lab, Department of Chemistry and Bioscience, Aalborg University, Denmark",Rasmus Kirkegaard et al
EPI_ISL_429294,"Department of Clinical Microbiology, Copenhagen University Hospital, Hvidovre, Kettegaard Alle 30, 2650 Hvidovre.","Albertsen lab, Department of Chemistry and Bioscience, Aalborg University, Denmark",Rasmus Kirkegaard et al
EPI_ISL_429295,"Department of Clinical Microbiology, Copenhagen University Hospital, Hvidovre, Kettegaard Alle 30, 2650 Hvidovre.","Albertsen lab, Department of Chemistry and Bioscience, Aalborg University, Denmark",Rasmus Kirkegaard et al
EPI_ISL_429297,"Department of Clinical Microbiology, Copenhagen University Hospital, Hvidovre, Kettegaard Alle 30, 2650 Hvidovre.","Albertsen lab, Department of Chemistry and Bioscience, Aalborg University, Denmark",Rasmus Kirkegaard et al
EPI_ISL_429298,"Department of Clinical Microbiology, Copenhagen University Hospital, Hvidovre, Kettegaard Alle 30, 2650 Hvidovre.","Albertsen lab, Department of Chemistry and Bioscience, Aalborg University, Denmark",Rasmus Kirkegaard et al
EPI_ISL_429299,"Department of Clinical Microbiology, Copenhagen University Hospital, Hvidovre, Kettegaard Alle 30, 2650 Hvidovre.","Albertsen lab, Department of Chemistry and Bioscience, Aalborg University, Denmark",Rasmus Kirkegaard et al
EPI_ISL_429300,"Department of Clinical Microbiology, Copenhagen University Hospital, Hvidovre, Kettegaard Alle 30, 2650 Hvidovre.","Albertsen lab, Department of Chemistry and Bioscience, Aalborg University, Denmark",Rasmus Kirkegaard et al
EPI_ISL_429301,"Department of Clinical Microbiology, Copenhagen University Hospital, Hvidovre, Kettegaard Alle 30, 2650 Hvidovre.","Albertsen lab, Department of Chemistry and Bioscience, Aalborg University, Denmark",Rasmus Kirkegaard et al
EPI_ISL_429302,"Department of Clinical Microbiology, Copenhagen University Hospital, Hvidovre, Kettegaard Alle 30, 2650 Hvidovre.","Albertsen lab, Department of Chemistry and Bioscience, Aalborg University, Denmark",Rasmus Kirkegaard et al
EPI_ISL_429303,"Department of Clinical Microbiology, Copenhagen University Hospital, Hvidovre, Kettegaard Alle 30, 2650 Hvidovre.","Albertsen lab, Department of Chemistry and Bioscience, Aalborg University, Denmark",Rasmus Kirkegaard et al
EPI_ISL_429304,"Department of Clinical Microbiology, Copenhagen University Hospital, Hvidovre, Kettegaard Alle 30, 2650 Hvidovre.","Albertsen lab, Department of Chemistry and Bioscience, Aalborg University, Denmark",Rasmus Kirkegaard et al
EPI_ISL_429305,"Department of Clinical Microbiology, Copenhagen University Hospital, Hvidovre, Kettegaard Alle 30, 2650 Hvidovre.","Albertsen lab, Department of Chemistry and Bioscience, Aalborg University, Denmark",Rasmus Kirkegaard et al
EPI_ISL_429306,"Department of Clinical Microbiology, Copenhagen University Hospital, Hvidovre, Kettegaard Alle 30, 2650 Hvidovre.","Albertsen lab, Department of Chemistry and Bioscience, Aalborg University, Denmark",Rasmus Kirkegaard et al
EPI_ISL_429307,"Department of Clinical Microbiology, Copenhagen University Hospital, Hvidovre, Kettegaard Alle 30, 2650 Hvidovre.","Albertsen lab, Department of Chemistry and Bioscience, Aalborg University, Denmark",Rasmus Kirkegaard et al
EPI_ISL_429308,"Department of Clinical Microbiology, Copenhagen University Hospital, Hvidovre, Kettegaard Alle 30, 2650 Hvidovre.","Albertsen lab, Department of Chemistry and Bioscience, Aalborg University, Denmark",Rasmus Kirkegaard et al
EPI_ISL_429309,"Department of Clinical Microbiology, Copenhagen University Hospital, Hvidovre, Kettegaard Alle 30, 2650 Hvidovre.","Albertsen lab, Department of Chemistry and Bioscience, Aalborg University, Denmark",Rasmus Kirkegaard et al
EPI_ISL_429310,"Department of Clinical Microbiology, Copenhagen University Hospital, Hvidovre, Kettegaard Alle 30, 2650 Hvidovre.","Albertsen lab, Department of Chemistry and Bioscience, Aalborg University, Denmark",Rasmus Kirkegaard et al
EPI_ISL_429311,"Department of Clinical Microbiology, Copenhagen University Hospital, Hvidovre, Kettegaard Alle 30, 2650 Hvidovre.","Albertsen lab, Department of Chemistry and Bioscience, Aalborg University, Denmark",Rasmus Kirkegaard et al
EPI_ISL_429312,"Department of Clinical Microbiology, Copenhagen University Hospital, Hvidovre, Kettegaard Alle 30, 2650 Hvidovre.","Albertsen lab, Department of Chemistry and Bioscience, Aalborg University, Denmark",Rasmus Kirkegaard et al
EPI_ISL_429315,"Department of Clinical Microbiology, Copenhagen University Hospital, Hvidovre, Kettegaard Alle 30, 2650 Hvidovre.","Albertsen lab, Department of Chemistry and Bioscience, Aalborg University, Denmark",Rasmus Kirkegaard et al
EPI_ISL_429316,"Department of Clinical Microbiology, Copenhagen University Hospital, Hvidovre, Kettegaard Alle 30, 2650 Hvidovre.","Albertsen lab, Department of Chemistry and Bioscience, Aalborg University, Denmark",Rasmus Kirkegaard et al
EPI_ISL_429318,"Department of Clinical Microbiology, Copenhagen University Hospital, Hvidovre, Kettegaard Alle 30, 2650 Hvidovre.","Albertsen lab, Department of Chemistry and Bioscience, Aalborg University, Denmark",Rasmus Kirkegaard et al
EPI_ISL_429320,"Department of Clinical Microbiology, Copenhagen University Hospital, Hvidovre, Kettegaard Alle 30, 2650 Hvidovre.","Albertsen lab, Department of Chemistry and Bioscience, Aalborg University, Denmark",Rasmus Kirkegaard et al
EPI_ISL_429321,"Department of Clinical Microbiology, Copenhagen University Hospital, Hvidovre, Kettegaard Alle 30, 2650 Hvidovre.","Albertsen lab, Department of Chemistry and Bioscience, Aalborg University, Denmark",Rasmus Kirkegaard et al
EPI_ISL_429322,"Department of Clinical Microbiology, Copenhagen University Hospital, Hvidovre, Kettegaard Alle 30, 2650 Hvidovre.","Albertsen lab, Department of Chemistry and Bioscience, Aalborg University, Denmark",Rasmus Kirkegaard et al
EPI_ISL_429323,"Department of Clinical Microbiology, Copenhagen University Hospital, Hvidovre, Kettegaard Alle 30, 2650 Hvidovre.","Albertsen lab, Department of Chemistry and Bioscience, Aalborg University, Denmark",Rasmus Kirkegaard et al
EPI_ISL_429324,"Department of Clinical Microbiology, Copenhagen University Hospital, Hvidovre, Kettegaard Alle 30, 2650 Hvidovre.","Albertsen lab, Department of Chemistry and Bioscience, Aalborg University, Denmark",Rasmus Kirkegaard et al
EPI_ISL_429325,"Department of Clinical Microbiology, Copenhagen University Hospital, Hvidovre, Kettegaard Alle 30, 2650 Hvidovre.","Albertsen lab, Department of Chemistry and Bioscience, Aalborg University, Denmark",Rasmus Kirkegaard et al
EPI_ISL_429326,"Department of Clinical Microbiology, Copenhagen University Hospital, Hvidovre, Kettegaard Alle 30, 2650 Hvidovre.","Albertsen lab, Department of Chemistry and Bioscience, Aalborg University, Denmark",Rasmus Kirkegaard et al
EPI_ISL_429327,"Department of Clinical Microbiology, Copenhagen University Hospital, Hvidovre, Kettegaard Alle 30, 2650 Hvidovre.","Albertsen lab, Department of Chemistry and Bioscience, Aalborg University, Denmark",Rasmus Kirkegaard et al
EPI_ISL_429328,"Department of Clinical Microbiology, Copenhagen University Hospital, Hvidovre, Kettegaard Alle 30, 2650 Hvidovre.","Albertsen lab, Department of Chemistry and Bioscience, Aalborg University, Denmark",Rasmus Kirkegaard et al
EPI_ISL_429329,"Department of Clinical Microbiology, Copenhagen University Hospital, Hvidovre, Kettegaard Alle 30, 2650 Hvidovre.","Albertsen lab, Department of Chemistry and Bioscience, Aalborg University, Denmark",Rasmus Kirkegaard et al
EPI_ISL_429330,"Department of Clinical Microbiology, Copenhagen University Hospital, Hvidovre, Kettegaard Alle 30, 2650 Hvidovre.","Albertsen lab, Department of Chemistry and Bioscience, Aalborg University, Denmark",Rasmus Kirkegaard et al
EPI_ISL_429331,"Department of Clinical Microbiology, Copenhagen University Hospital, Hvidovre, Kettegaard Alle 30, 2650 Hvidovre.","Albertsen lab, Department of Chemistry and Bioscience, Aalborg University, Denmark",Rasmus Kirkegaard et al
EPI_ISL_429332,"Department of Clinical Microbiology, Copenhagen University Hospital, Hvidovre, Kettegaard Alle 30, 2650 Hvidovre.","Albertsen lab, Department of Chemistry and Bioscience, Aalborg University, Denmark",Rasmus Kirkegaard et al
EPI_ISL_437628,"Department of Virus and Microbiological Special Diagnostics, Statens Serum Institut, Copenhagen, Denmark, Artillerivej 5, 2300 Copenahgen S","Albertsen lab, Department of Chemistry and Bioscience, Aalborg University, Denmark",Rasmus Kirkegaard et al
EPI_ISL_437629,"Department of Virus and Microbiological Special Diagnostics, Statens Serum Institut, Copenhagen, Denmark, Artillerivej 5, 2300 Copenahgen S","Albertsen lab, Department of Chemistry and Bioscience, Aalborg University, Denmark",Rasmus Kirkegaard et al
EPI_ISL_437630,"Department of Virus and Microbiological Special Diagnostics, Statens Serum Institut, Copenhagen, Denmark, Artillerivej 5, 2300 Copenahgen S","Albertsen lab, Department of Chemistry and Bioscience, Aalborg University, Denmark",Rasmus Kirkegaard et al
EPI_ISL_437631,"Department of Virus and Microbiological Special Diagnostics, Statens Serum Institut, Copenhagen, Denmark, Artillerivej 5, 2300 Copenahgen S","Albertsen lab, Department of Chemistry and Bioscience, Aalborg University, Denmark",Rasmus Kirkegaard et al
EPI_ISL_437632,"Department of Virus and Microbiological Special Diagnostics, Statens Serum Institut, Copenhagen, Denmark, Artillerivej 5, 2300 Copenahgen S","Albertsen lab, Department of Chemistry and Bioscience, Aalborg University, Denmark",Rasmus Kirkegaard et al
EPI_ISL_437633,"Department of Virus and Microbiological Special Diagnostics, Statens Serum Institut, Copenhagen, Denmark, Artillerivej 5, 2300 Copenahgen S","Albertsen lab, Department of Chemistry and Bioscience, Aalborg University, Denmark",Rasmus Kirkegaard et al
EPI_ISL_437634,"Department of Virus and Microbiological Special Diagnostics, Statens Serum Institut, Copenhagen, Denmark, Artillerivej 5, 2300 Copenahgen S","Albertsen lab, Department of Chemistry and Bioscience, Aalborg University, Denmark",Rasmus Kirkegaard et al
EPI_ISL_437635,"Department of Virus and Microbiological Special Diagnostics, Statens Serum Institut, Copenhagen, Denmark, Artillerivej 5, 2300 Copenahgen S","Albertsen lab, Department of Chemistry and Bioscience, Aalborg University, Denmark",Rasmus Kirkegaard et al
EPI_ISL_436962,"Department of Virus and Microbiological Special Diagnostics, Statens Serum Institut, Copenhagen, Denmark, Artillerivej 5, 2300 Copenahgen S","Albertsen lab, Department of Chemistry and Bioscience, Aalborg University, Denmark",Rasmus Kirkegaard et al
EPI_ISL_437636,"Department of Virus and Microbiological Special Diagnostics, Statens Serum Institut, Copenhagen, Denmark, Artillerivej 5, 2300 Copenahgen S","Albertsen lab, Department of Chemistry and Bioscience, Aalborg University, Denmark",Rasmus Kirkegaard et al
EPI_ISL_437637,"Department of Virus and Microbiological Special Diagnostics, Statens Serum Institut, Copenhagen, Denmark, Artillerivej 5, 2300 Copenahgen S","Albertsen lab, Department of Chemistry and Bioscience, Aalborg University, Denmark",Rasmus Kirkegaard et al
EPI_ISL_444817,"Department of Virus and Microbiological Special Diagnostics, Statens Serum Institut, Copenhagen, Denmark, Artillerivej 5, 2300 Copenahgen S","Albertsen lab, Department of Chemistry and Bioscience, Aalborg University, Denmark",Rasmus Kirkegaard et al
EPI_ISL_444818,"Department of Virus and Microbiological Special Diagnostics, Statens Serum Institut, Copenhagen, Denmark, Artillerivej 5, 2300 Copenahgen S","Albertsen lab, Department of Chemistry and Bioscience, Aalborg University, Denmark",Rasmus Kirkegaard et al
EPI_ISL_444819,"Department of Virus and Microbiological Special Diagnostics, Statens Serum Institut, Copenhagen, Denmark, Artillerivej 5, 2300 Copenahgen S","Albertsen lab, Department of Chemistry and Bioscience, Aalborg University, Denmark",Rasmus Kirkegaard et al
EPI_ISL_444820,"Department of Virus and Microbiological Special Diagnostics, Statens Serum Institut, Copenhagen, Denmark, Artillerivej 5, 2300 Copenahgen S","Albertsen lab, Department of Chemistry and Bioscience, Aalborg University, Denmark",Rasmus Kirkegaard et al
EPI_ISL_444822,"Department of Virus and Microbiological Special Diagnostics, Statens Serum Institut, Copenhagen, Denmark, Artillerivej 5, 2300 Copenahgen S","Albertsen lab, Department of Chemistry and Bioscience, Aalborg University, Denmark",Rasmus Kirkegaard et al
EPI_ISL_444823,"Department of Virus and Microbiological Special Diagnostics, Statens Serum Institut, Copenhagen, Denmark, Artillerivej 5, 2300 Copenahgen S","Albertsen lab, Department of Chemistry and Bioscience, Aalborg University, Denmark",Rasmus Kirkegaard et al
EPI_ISL_444824,"Department of Virus and Microbiological Special Diagnostics, Statens Serum Institut, Copenhagen, Denmark, Artillerivej 5, 2300 Copenahgen S","Albertsen lab, Department of Chemistry and Bioscience, Aalborg University, Denmark",Rasmus Kirkegaard et al
EPI_ISL_444825,"Department of Virus and Microbiological Special Diagnostics, Statens Serum Institut, Copenhagen, Denmark, Artillerivej 5, 2300 Copenahgen S","Albertsen lab, Department of Chemistry and Bioscience, Aalborg University, Denmark",Rasmus Kirkegaard et al
EPI_ISL_444826,"Department of Virus and Microbiological Special Diagnostics, Statens Serum Institut, Copenhagen, Denmark, Artillerivej 5, 2300 Copenahgen S","Albertsen lab, Department of Chemistry and Bioscience, Aalborg University, Denmark",Rasmus Kirkegaard et al
EPI_ISL_444827,"Department of Virus and Microbiological Special Diagnostics, Statens Serum Institut, Copenhagen, Denmark, Artillerivej 5, 2300 Copenahgen S","Albertsen lab, Department of Chemistry and Bioscience, Aalborg University, Denmark",Rasmus Kirkegaard et al
EPI_ISL_444828,"Department of Virus and Microbiological Special Diagnostics, Statens Serum Institut, Copenhagen, Denmark, Artillerivej 5, 2300 Copenahgen S","Albertsen lab, Department of Chemistry and Bioscience, Aalborg University, Denmark",Rasmus Kirkegaard et al
EPI_ISL_444829,"Department of Virus and Microbiological Special Diagnostics, Statens Serum Institut, Copenhagen, Denmark, Artillerivej 5, 2300 Copenahgen S","Albertsen lab, Department of Chemistry and Bioscience, Aalborg University, Denmark",Rasmus Kirkegaard et al
EPI_ISL_444830,"Department of Virus and Microbiological Special Diagnostics, Statens Serum Institut, Copenhagen, Denmark, Artillerivej 5, 2300 Copenahgen S","Albertsen lab, Department of Chemistry and Bioscience, Aalborg University, Denmark",Rasmus Kirkegaard et al
EPI_ISL_444831,"Department of Virus and Microbiological Special Diagnostics, Statens Serum Institut, Copenhagen, Denmark, Artillerivej 5, 2300 Copenahgen S","Albertsen lab, Department of Chemistry and Bioscience, Aalborg University, Denmark",Rasmus Kirkegaard et al
EPI_ISL_444832,"Department of Virus and Microbiological Special Diagnostics, Statens Serum Institut, Copenhagen, Denmark, Artillerivej 5, 2300 Copenahgen S","Albertsen lab, Department of Chemistry and Bioscience, Aalborg University, Denmark",Rasmus Kirkegaard et al
EPI_ISL_444833,"Department of Virus and Microbiological Special Diagnostics, Statens Serum Institut, Copenhagen, Denmark, Artillerivej 5, 2300 Copenahgen S","Albertsen lab, Department of Chemistry and Bioscience, Aalborg University, Denmark",Rasmus Kirkegaard et al
EPI_ISL_444834,"Department of Virus and Microbiological Special Diagnostics, Statens Serum Institut, Copenhagen, Denmark, Artillerivej 5, 2300 Copenahgen S","Albertsen lab, Department of Chemistry and Bioscience, Aalborg University, Denmark",Rasmus Kirkegaard et al
EPI_ISL_444835,"Department of Virus and Microbiological Special Diagnostics, Statens Serum Institut, Copenhagen, Denmark, Artillerivej 5, 2300 Copenahgen S","Albertsen lab, Department of Chemistry and Bioscience, Aalborg University, Denmark",Rasmus Kirkegaard et al
EPI_ISL_444836,"Department of Virus and Microbiological Special Diagnostics, Statens Serum Institut, Copenhagen, Denmark, Artillerivej 5, 2300 Copenahgen S","Albertsen lab, Department of Chemistry and Bioscience, Aalborg University, Denmark",Rasmus Kirkegaard et al
EPI_ISL_444837,"Department of Virus and Microbiological Special Diagnostics, Statens Serum Institut, Copenhagen, Denmark, Artillerivej 5, 2300 Copenahgen S","Albertsen lab, Department of Chemistry and Bioscience, Aalborg University, Denmark",Rasmus Kirkegaard et al
EPI_ISL_444838,"Department of Virus and Microbiological Special Diagnostics, Statens Serum Institut, Copenhagen, Denmark, Artillerivej 5, 2300 Copenahgen S","Albertsen lab, Department of Chemistry and Bioscience, Aalborg University, Denmark",Rasmus Kirkegaard et al
EPI_ISL_444839,"Department of Virus and Microbiological Special Diagnostics, Statens Serum Institut, Copenhagen, Denmark, Artillerivej 5, 2300 Copenahgen S","Albertsen lab, Department of Chemistry and Bioscience, Aalborg University, Denmark",Rasmus Kirkegaard et al
EPI_ISL_444840,"Department of Virus and Microbiological Special Diagnostics, Statens Serum Institut, Copenhagen, Denmark, Artillerivej 5, 2300 Copenahgen S","Albertsen lab, Department of Chemistry and Bioscience, Aalborg University, Denmark",Rasmus Kirkegaard et al
EPI_ISL_444841,"Department of Virus and Microbiological Special Diagnostics, Statens Serum Institut, Copenhagen, Denmark, Artillerivej 5, 2300 Copenahgen S","Albertsen lab, Department of Chemistry and Bioscience, Aalborg University, Denmark",Rasmus Kirkegaard et al
EPI_ISL_444843,"Department of Virus and Microbiological Special Diagnostics, Statens Serum Institut, Copenhagen, Denmark, Artillerivej 5, 2300 Copenahgen S","Albertsen lab, Department of Chemistry and Bioscience, Aalborg University, Denmark",Rasmus Kirkegaard et al
EPI_ISL_437639,"Department of Virus and Microbiological Special Diagnostics, Statens Serum Institut, Copenhagen, Denmark, Artillerivej 5, 2300 Copenahgen S","Albertsen lab, Department of Chemistry and Bioscience, Aalborg University, Denmark",Rasmus Kirkegaard et al
EPI_ISL_444844,"Department of Virus and Microbiological Special Diagnostics, Statens Serum Institut, Copenhagen, Denmark, Artillerivej 5, 2300 Copenahgen S","Albertsen lab, Department of Chemistry and Bioscience, Aalborg University, Denmark",Rasmus Kirkegaard et al
EPI_ISL_444846,"Department of Virus and Microbiological Special Diagnostics, Statens Serum Institut, Copenhagen, Denmark, Artillerivej 5, 2300 Copenahgen S","Albertsen lab, Department of Chemistry and Bioscience, Aalborg University, Denmark",Rasmus Kirkegaard et al
EPI_ISL_444847,"Department of Virus and Microbiological Special Diagnostics, Statens Serum Institut, Copenhagen, Denmark, Artillerivej 5, 2300 Copenahgen S","Albertsen lab, Department of Chemistry and Bioscience, Aalborg University, Denmark",Rasmus Kirkegaard et al
EPI_ISL_444848,"Department of Virus and Microbiological Special Diagnostics, Statens Serum Institut, Copenhagen, Denmark, Artillerivej 5, 2300 Copenahgen S","Albertsen lab, Department of Chemistry and Bioscience, Aalborg University, Denmark",Rasmus Kirkegaard et al
EPI_ISL_437640,"Department of Virus and Microbiological Special Diagnostics, Statens Serum Institut, Copenhagen, Denmark, Artillerivej 5, 2300 Copenahgen S","Albertsen lab, Department of Chemistry and Bioscience, Aalborg University, Denmark",Rasmus Kirkegaard et al
EPI_ISL_437642,"Department of Virus and Microbiological Special Diagnostics, Statens Serum Institut, Copenhagen, Denmark, Artillerivej 5, 2300 Copenahgen S","Albertsen lab, Department of Chemistry and Bioscience, Aalborg University, Denmark",Rasmus Kirkegaard et al
EPI_ISL_437643,"Department of Virus and Microbiological Special Diagnostics, Statens Serum Institut, Copenhagen, Denmark, Artillerivej 5, 2300 Copenahgen S","Albertsen lab, Department of Chemistry and Bioscience, Aalborg University, Denmark",Rasmus Kirkegaard et al
EPI_ISL_437644,"Department of Virus and Microbiological Special Diagnostics, Statens Serum Institut, Copenhagen, Denmark, Artillerivej 5, 2300 Copenahgen S","Albertsen lab, Department of Chemistry and Bioscience, Aalborg University, Denmark",Rasmus Kirkegaard et al
EPI_ISL_437645,"Department of Virus and Microbiological Special Diagnostics, Statens Serum Institut, Copenhagen, Denmark, Artillerivej 5, 2300 Copenahgen S","Albertsen lab, Department of Chemistry and Bioscience, Aalborg University, Denmark",Rasmus Kirkegaard et al
EPI_ISL_437647,"Department of Virus and Microbiological Special Diagnostics, Statens Serum Institut, Copenhagen, Denmark, Artillerivej 5, 2300 Copenahgen S","Albertsen lab, Department of Chemistry and Bioscience, Aalborg University, Denmark",Rasmus Kirkegaard et al
EPI_ISL_437646,"Department of Virus and Microbiological Special Diagnostics, Statens Serum Institut, Copenhagen, Denmark, Artillerivej 5, 2300 Copenahgen S","Albertsen lab, Department of Chemistry and Bioscience, Aalborg University, Denmark",Rasmus Kirkegaard et al
EPI_ISL_437648,"Department of Virus and Microbiological Special Diagnostics, Statens Serum Institut, Copenhagen, Denmark, Artillerivej 5, 2300 Copenahgen S","Albertsen lab, Department of Chemistry and Bioscience, Aalborg University, Denmark",Rasmus Kirkegaard et al
EPI_ISL_437649,"Department of Virus and Microbiological Special Diagnostics, Statens Serum Institut, Copenhagen, Denmark, Artillerivej 5, 2300 Copenahgen S","Albertsen lab, Department of Chemistry and Bioscience, Aalborg University, Denmark",Rasmus Kirkegaard et al
EPI_ISL_444849,"Department of Virus and Microbiological Special Diagnostics, Statens Serum Institut, Copenhagen, Denmark, Artillerivej 5, 2300 Copenahgen S","Albertsen lab, Department of Chemistry and Bioscience, Aalborg University, Denmark",Rasmus Kirkegaard et al
EPI_ISL_437650,"Department of Virus and Microbiological Special Diagnostics, Statens Serum Institut, Copenhagen, Denmark, Artillerivej 5, 2300 Copenahgen S","Albertsen lab, Department of Chemistry and Bioscience, Aalborg University, Denmark",Rasmus Kirkegaard et al
EPI_ISL_444850,"Department of Virus and Microbiological Special Diagnostics, Statens Serum Institut, Copenhagen, Denmark, Artillerivej 5, 2300 Copenahgen S","Albertsen lab, Department of Chemistry and Bioscience, Aalborg University, Denmark",Rasmus Kirkegaard et al
EPI_ISL_444851,"Department of Virus and Microbiological Special Diagnostics, Statens Serum Institut, Copenhagen, Denmark, Artillerivej 5, 2300 Copenahgen S","Albertsen lab, Department of Chemistry and Bioscience, Aalborg University, Denmark",Rasmus Kirkegaard et al
EPI_ISL_444852,"Department of Virus and Microbiological Special Diagnostics, Statens Serum Institut, Copenhagen, Denmark, Artillerivej 5, 2300 Copenahgen S","Albertsen lab, Department of Chemistry and Bioscience, Aalborg University, Denmark",Rasmus Kirkegaard et al
EPI_ISL_444853,"Department of Virus and Microbiological Special Diagnostics, Statens Serum Institut, Copenhagen, Denmark, Artillerivej 5, 2300 Copenahgen S","Albertsen lab, Department of Chemistry and Bioscience, Aalborg University, Denmark",Rasmus Kirkegaard et al
EPI_ISL_444854,"Department of Virus and Microbiological Special Diagnostics, Statens Serum Institut, Copenhagen, Denmark, Artillerivej 5, 2300 Copenahgen S","Albertsen lab, Department of Chemistry and Bioscience, Aalborg University, Denmark",Rasmus Kirkegaard et al
EPI_ISL_444855,"Department of Virus and Microbiological Special Diagnostics, Statens Serum Institut, Copenhagen, Denmark, Artillerivej 5, 2300 Copenahgen S","Albertsen lab, Department of Chemistry and Bioscience, Aalborg University, Denmark",Rasmus Kirkegaard et al
EPI_ISL_444856,"Department of Virus and Microbiological Special Diagnostics, Statens Serum Institut, Copenhagen, Denmark, Artillerivej 5, 2300 Copenahgen S","Albertsen lab, Department of Chemistry and Bioscience, Aalborg University, Denmark",Rasmus Kirkegaard et al
EPI_ISL_444857,"Department of Virus and Microbiological Special Diagnostics, Statens Serum Institut, Copenhagen, Denmark, Artillerivej 5, 2300 Copenahgen S","Albertsen lab, Department of Chemistry and Bioscience, Aalborg University, Denmark",Rasmus Kirkegaard et al
EPI_ISL_437651,"Department of Virus and Microbiological Special Diagnostics, Statens Serum Institut, Copenhagen, Denmark, Artillerivej 5, 2300 Copenahgen S","Albertsen lab, Department of Chemistry and Bioscience, Aalborg University, Denmark",Rasmus Kirkegaard et al
EPI_ISL_437652,"Department of Virus and Microbiological Special Diagnostics, Statens Serum Institut, Copenhagen, Denmark, Artillerivej 5, 2300 Copenahgen S","Albertsen lab, Department of Chemistry and Bioscience, Aalborg University, Denmark",Rasmus Kirkegaard et al
EPI_ISL_437653,"Department of Virus and Microbiological Special Diagnostics, Statens Serum Institut, Copenhagen, Denmark, Artillerivej 5, 2300 Copenahgen S","Albertsen lab, Department of Chemistry and Bioscience, Aalborg University, Denmark",Rasmus Kirkegaard et al
EPI_ISL_437654,"Department of Virus and Microbiological Special Diagnostics, Statens Serum Institut, Copenhagen, Denmark, Artillerivej 5, 2300 Copenahgen S","Albertsen lab, Department of Chemistry and Bioscience, Aalborg University, Denmark",Rasmus Kirkegaard et al
EPI_ISL_437655,"Department of Virus and Microbiological Special Diagnostics, Statens Serum Institut, Copenhagen, Denmark, Artillerivej 5, 2300 Copenahgen S","Albertsen lab, Department of Chemistry and Bioscience, Aalborg University, Denmark",Rasmus Kirkegaard et al
EPI_ISL_437656,"Department of Virus and Microbiological Special Diagnostics, Statens Serum Institut, Copenhagen, Denmark, Artillerivej 5, 2300 Copenahgen S","Albertsen lab, Department of Chemistry and Bioscience, Aalborg University, Denmark",Rasmus Kirkegaard et al
EPI_ISL_436963,"Department of Virus and Microbiological Special Diagnostics, Statens Serum Institut, Copenhagen, Denmark, Artillerivej 5, 2300 Copenahgen S","Albertsen lab, Department of Chemistry and Bioscience, Aalborg University, Denmark",Rasmus Kirkegaard et al
EPI_ISL_437657,"Department of Virus and Microbiological Special Diagnostics, Statens Serum Institut, Copenhagen, Denmark, Artillerivej 5, 2300 Copenahgen S","Albertsen lab, Department of Chemistry and Bioscience, Aalborg University, Denmark",Rasmus Kirkegaard et al
EPI_ISL_437658,"Department of Virus and Microbiological Special Diagnostics, Statens Serum Institut, Copenhagen, Denmark, Artillerivej 5, 2300 Copenahgen S","Albertsen lab, Department of Chemistry and Bioscience, Aalborg University, Denmark",Rasmus Kirkegaard et al
EPI_ISL_437659,"Department of Virus and Microbiological Special Diagnostics, Statens Serum Institut, Copenhagen, Denmark, Artillerivej 5, 2300 Copenahgen S","Albertsen lab, Department of Chemistry and Bioscience, Aalborg University, Denmark",Rasmus Kirkegaard et al
EPI_ISL_437660,"Department of Virus and Microbiological Special Diagnostics, Statens Serum Institut, Copenhagen, Denmark, Artillerivej 5, 2300 Copenahgen S","Albertsen lab, Department of Chemistry and Bioscience, Aalborg University, Denmark",Rasmus Kirkegaard et al
EPI_ISL_437661,"Department of Virus and Microbiological Special Diagnostics, Statens Serum Institut, Copenhagen, Denmark, Artillerivej 5, 2300 Copenahgen S","Albertsen lab, Department of Chemistry and Bioscience, Aalborg University, Denmark",Rasmus Kirkegaard et al
EPI_ISL_437662,"Department of Virus and Microbiological Special Diagnostics, Statens Serum Institut, Copenhagen, Denmark, Artillerivej 5, 2300 Copenahgen S","Albertsen lab, Department of Chemistry and Bioscience, Aalborg University, Denmark",Rasmus Kirkegaard et al
EPI_ISL_437663,"Department of Virus and Microbiological Special Diagnostics, Statens Serum Institut, Copenhagen, Denmark, Artillerivej 5, 2300 Copenahgen S","Albertsen lab, Department of Chemistry and Bioscience, Aalborg University, Denmark",Rasmus Kirkegaard et al
EPI_ISL_437664,"Department of Virus and Microbiological Special Diagnostics, Statens Serum Institut, Copenhagen, Denmark, Artillerivej 5, 2300 Copenahgen S","Albertsen lab, Department of Chemistry and Bioscience, Aalborg University, Denmark",Rasmus Kirkegaard et al
EPI_ISL_436965,"Department of Virus and Microbiological Special Diagnostics, Statens Serum Institut, Copenhagen, Denmark, Artillerivej 5, 2300 Copenahgen S","Albertsen lab, Department of Chemistry and Bioscience, Aalborg University, Denmark",Rasmus Kirkegaard et al
EPI_ISL_436967,"Department of Virus and Microbiological Special Diagnostics, Statens Serum Institut, Copenhagen, Denmark, Artillerivej 5, 2300 Copenahgen S","Albertsen lab, Department of Chemistry and Bioscience, Aalborg University, Denmark",Rasmus Kirkegaard et al
EPI_ISL_436969,"Department of Virus and Microbiological Special Diagnostics, Statens Serum Institut, Copenhagen, Denmark, Artillerivej 5, 2300 Copenahgen S","Albertsen lab, Department of Chemistry and Bioscience, Aalborg University, Denmark",Rasmus Kirkegaard et al
EPI_ISL_436973,"Department of Virus and Microbiological Special Diagnostics, Statens Serum Institut, Copenhagen, Denmark, Artillerivej 5, 2300 Copenahgen S","Albertsen lab, Department of Chemistry and Bioscience, Aalborg University, Denmark",Rasmus Kirkegaard et al
EPI_ISL_436975,"Department of Virus and Microbiological Special Diagnostics, Statens Serum Institut, Copenhagen, Denmark, Artillerivej 5, 2300 Copenahgen S","Albertsen lab, Department of Chemistry and Bioscience, Aalborg University, Denmark",Rasmus Kirkegaard et al
EPI_ISL_436978,"Department of Virus and Microbiological Special Diagnostics, Statens Serum Institut, Copenhagen, Denmark, Artillerivej 5, 2300 Copenahgen S","Albertsen lab, Department of Chemistry and Bioscience, Aalborg University, Denmark",Rasmus Kirkegaard et al
EPI_ISL_436979,"Department of Virus and Microbiological Special Diagnostics, Statens Serum Institut, Copenhagen, Denmark, Artillerivej 5, 2300 Copenahgen S","Albertsen lab, Department of Chemistry and Bioscience, Aalborg University, Denmark",Rasmus Kirkegaard et al
EPI_ISL_436980,"Department of Virus and Microbiological Special Diagnostics, Statens Serum Institut, Copenhagen, Denmark, Artillerivej 5, 2300 Copenahgen S","Albertsen lab, Department of Chemistry and Bioscience, Aalborg University, Denmark",Rasmus Kirkegaard et al
EPI_ISL_436981,"Department of Virus and Microbiological Special Diagnostics, Statens Serum Institut, Copenhagen, Denmark, Artillerivej 5, 2300 Copenahgen S","Albertsen lab, Department of Chemistry and Bioscience, Aalborg University, Denmark",Rasmus Kirkegaard et al
EPI_ISL_436982,"Department of Virus and Microbiological Special Diagnostics, Statens Serum Institut, Copenhagen, Denmark, Artillerivej 5, 2300 Copenahgen S","Albertsen lab, Department of Chemistry and Bioscience, Aalborg University, Denmark",Rasmus Kirkegaard et al
EPI_ISL_436984,"Department of Virus and Microbiological Special Diagnostics, Statens Serum Institut, Copenhagen, Denmark, Artillerivej 5, 2300 Copenahgen S","Albertsen lab, Department of Chemistry and Bioscience, Aalborg University, Denmark",Rasmus Kirkegaard et al
EPI_ISL_436985,"Department of Virus and Microbiological Special Diagnostics, Statens Serum Institut, Copenhagen, Denmark, Artillerivej 5, 2300 Copenahgen S","Albertsen lab, Department of Chemistry and Bioscience, Aalborg University, Denmark",Rasmus Kirkegaard et al
EPI_ISL_436986,"Department of Virus and Microbiological Special Diagnostics, Statens Serum Institut, Copenhagen, Denmark, Artillerivej 5, 2300 Copenahgen S","Albertsen lab, Department of Chemistry and Bioscience, Aalborg University, Denmark",Rasmus Kirkegaard et al
EPI_ISL_436987,"Department of Virus and Microbiological Special Diagnostics, Statens Serum Institut, Copenhagen, Denmark, Artillerivej 5, 2300 Copenahgen S","Albertsen lab, Department of Chemistry and Bioscience, Aalborg University, Denmark",Rasmus Kirkegaard et al
EPI_ISL_436988,"Department of Virus and Microbiological Special Diagnostics, Statens Serum Institut, Copenhagen, Denmark, Artillerivej 5, 2300 Copenahgen S","Albertsen lab, Department of Chemistry and Bioscience, Aalborg University, Denmark",Rasmus Kirkegaard et al
EPI_ISL_436989,"Department of Virus and Microbiological Special Diagnostics, Statens Serum Institut, Copenhagen, Denmark, Artillerivej 5, 2300 Copenahgen S","Albertsen lab, Department of Chemistry and Bioscience, Aalborg University, Denmark",Rasmus Kirkegaard et al
EPI_ISL_436990,"Department of Virus and Microbiological Special Diagnostics, Statens Serum Institut, Copenhagen, Denmark, Artillerivej 5, 2300 Copenahgen S","Albertsen lab, Department of Chemistry and Bioscience, Aalborg University, Denmark",Rasmus Kirkegaard et al
EPI_ISL_436991,"Department of Virus and Microbiological Special Diagnostics, Statens Serum Institut, Copenhagen, Denmark, Artillerivej 5, 2300 Copenahgen S","Albertsen lab, Department of Chemistry and Bioscience, Aalborg University, Denmark",Rasmus Kirkegaard et al
EPI_ISL_436993,"Department of Virus and Microbiological Special Diagnostics, Statens Serum Institut, Copenhagen, Denmark, Artillerivej 5, 2300 Copenahgen S","Albertsen lab, Department of Chemistry and Bioscience, Aalborg University, Denmark",Rasmus Kirkegaard et al
EPI_ISL_436995,"Department of Virus and Microbiological Special Diagnostics, Statens Serum Institut, Copenhagen, Denmark, Artillerivej 5, 2300 Copenahgen S","Albertsen lab, Department of Chemistry and Bioscience, Aalborg University, Denmark",Rasmus Kirkegaard et al
EPI_ISL_436996,"Department of Virus and Microbiological Special Diagnostics, Statens Serum Institut, Copenhagen, Denmark, Artillerivej 5, 2300 Copenahgen S","Albertsen lab, Department of Chemistry and Bioscience, Aalborg University, Denmark",Rasmus Kirkegaard et al
EPI_ISL_436997,"Department of Virus and Microbiological Special Diagnostics, Statens Serum Institut, Copenhagen, Denmark, Artillerivej 5, 2300 Copenahgen S","Albertsen lab, Department of Chemistry and Bioscience, Aalborg University, Denmark",Rasmus Kirkegaard et al
EPI_ISL_436998,"Department of Virus and Microbiological Special Diagnostics, Statens Serum Institut, Copenhagen, Denmark, Artillerivej 5, 2300 Copenahgen S","Albertsen lab, Department of Chemistry and Bioscience, Aalborg University, Denmark",Rasmus Kirkegaard et al
EPI_ISL_436999,"Department of Virus and Microbiological Special Diagnostics, Statens Serum Institut, Copenhagen, Denmark, Artillerivej 5, 2300 Copenahgen S","Albertsen lab, Department of Chemistry and Bioscience, Aalborg University, Denmark",Rasmus Kirkegaard et al
EPI_ISL_437000,"Department of Virus and Microbiological Special Diagnostics, Statens Serum Institut, Copenhagen, Denmark, Artillerivej 5, 2300 Copenahgen S","Albertsen lab, Department of Chemistry and Bioscience, Aalborg University, Denmark",Rasmus Kirkegaard et al
EPI_ISL_437001,"Department of Virus and Microbiological Special Diagnostics, Statens Serum Institut, Copenhagen, Denmark, Artillerivej 5, 2300 Copenahgen S","Albertsen lab, Department of Chemistry and Bioscience, Aalborg University, Denmark",Rasmus Kirkegaard et al
EPI_ISL_437003,"Department of Virus and Microbiological Special Diagnostics, Statens Serum Institut, Copenhagen, Denmark, Artillerivej 5, 2300 Copenahgen S","Albertsen lab, Department of Chemistry and Bioscience, Aalborg University, Denmark",Rasmus Kirkegaard et al
EPI_ISL_437004,"Department of Virus and Microbiological Special Diagnostics, Statens Serum Institut, Copenhagen, Denmark, Artillerivej 5, 2300 Copenahgen S","Albertsen lab, Department of Chemistry and Bioscience, Aalborg University, Denmark",Rasmus Kirkegaard et al
EPI_ISL_437006,"Department of Virus and Microbiological Special Diagnostics, Statens Serum Institut, Copenhagen, Denmark, Artillerivej 5, 2300 Copenahgen S","Albertsen lab, Department of Chemistry and Bioscience, Aalborg University, Denmark",Rasmus Kirkegaard et al
EPI_ISL_437007,"Department of Virus and Microbiological Special Diagnostics, Statens Serum Institut, Copenhagen, Denmark, Artillerivej 5, 2300 Copenahgen S","Albertsen lab, Department of Chemistry and Bioscience, Aalborg University, Denmark",Rasmus Kirkegaard et al
EPI_ISL_437008,"Department of Virus and Microbiological Special Diagnostics, Statens Serum Institut, Copenhagen, Denmark, Artillerivej 5, 2300 Copenahgen S","Albertsen lab, Department of Chemistry and Bioscience, Aalborg University, Denmark",Rasmus Kirkegaard et al
EPI_ISL_437009,"Department of Virus and Microbiological Special Diagnostics, Statens Serum Institut, Copenhagen, Denmark, Artillerivej 5, 2300 Copenahgen S","Albertsen lab, Department of Chemistry and Bioscience, Aalborg University, Denmark",Rasmus Kirkegaard et al
EPI_ISL_437011,"Department of Virus and Microbiological Special Diagnostics, Statens Serum Institut, Copenhagen, Denmark, Artillerivej 5, 2300 Copenahgen S","Albertsen lab, Department of Chemistry and Bioscience, Aalborg University, Denmark",Rasmus Kirkegaard et al
EPI_ISL_437013,"Department of Virus and Microbiological Special Diagnostics, Statens Serum Institut, Copenhagen, Denmark, Artillerivej 5, 2300 Copenahgen S","Albertsen lab, Department of Chemistry and Bioscience, Aalborg University, Denmark",Rasmus Kirkegaard et al
EPI_ISL_437014,"Department of Virus and Microbiological Special Diagnostics, Statens Serum Institut, Copenhagen, Denmark, Artillerivej 5, 2300 Copenahgen S","Albertsen lab, Department of Chemistry and Bioscience, Aalborg University, Denmark",Rasmus Kirkegaard et al
EPI_ISL_437015,"Department of Virus and Microbiological Special Diagnostics, Statens Serum Institut, Copenhagen, Denmark, Artillerivej 5, 2300 Copenahgen S","Albertsen lab, Department of Chemistry and Bioscience, Aalborg University, Denmark",Rasmus Kirkegaard et al
EPI_ISL_437016,"Department of Virus and Microbiological Special Diagnostics, Statens Serum Institut, Copenhagen, Denmark, Artillerivej 5, 2300 Copenahgen S","Albertsen lab, Department of Chemistry and Bioscience, Aalborg University, Denmark",Rasmus Kirkegaard et al
EPI_ISL_437017,"Department of Virus and Microbiological Special Diagnostics, Statens Serum Institut, Copenhagen, Denmark, Artillerivej 5, 2300 Copenahgen S","Albertsen lab, Department of Chemistry and Bioscience, Aalborg University, Denmark",Rasmus Kirkegaard et al
EPI_ISL_437018,"Department of Virus and Microbiological Special Diagnostics, Statens Serum Institut, Copenhagen, Denmark, Artillerivej 5, 2300 Copenahgen S","Albertsen lab, Department of Chemistry and Bioscience, Aalborg University, Denmark",Rasmus Kirkegaard et al
EPI_ISL_437019,"Department of Virus and Microbiological Special Diagnostics, Statens Serum Institut, Copenhagen, Denmark, Artillerivej 5, 2300 Copenahgen S","Albertsen lab, Department of Chemistry and Bioscience, Aalborg University, Denmark",Rasmus Kirkegaard et al
EPI_ISL_437020,"Department of Virus and Microbiological Special Diagnostics, Statens Serum Institut, Copenhagen, Denmark, Artillerivej 5, 2300 Copenahgen S","Albertsen lab, Department of Chemistry and Bioscience, Aalborg University, Denmark",Rasmus Kirkegaard et al
EPI_ISL_437021,"Department of Virus and Microbiological Special Diagnostics, Statens Serum Institut, Copenhagen, Denmark, Artillerivej 5, 2300 Copenahgen S","Albertsen lab, Department of Chemistry and Bioscience, Aalborg University, Denmark",Rasmus Kirkegaard et al
EPI_ISL_437022,"Department of Virus and Microbiological Special Diagnostics, Statens Serum Institut, Copenhagen, Denmark, Artillerivej 5, 2300 Copenahgen S","Albertsen lab, Department of Chemistry and Bioscience, Aalborg University, Denmark",Rasmus Kirkegaard et al
EPI_ISL_437023,"Department of Virus and Microbiological Special Diagnostics, Statens Serum Institut, Copenhagen, Denmark, Artillerivej 5, 2300 Copenahgen S","Albertsen lab, Department of Chemistry and Bioscience, Aalborg University, Denmark",Rasmus Kirkegaard et al
EPI_ISL_437024,"Department of Virus and Microbiological Special Diagnostics, Statens Serum Institut, Copenhagen, Denmark, Artillerivej 5, 2300 Copenahgen S","Albertsen lab, Department of Chemistry and Bioscience, Aalborg University, Denmark",Rasmus Kirkegaard et al
EPI_ISL_437025,"Department of Virus and Microbiological Special Diagnostics, Statens Serum Institut, Copenhagen, Denmark, Artillerivej 5, 2300 Copenahgen S","Albertsen lab, Department of Chemistry and Bioscience, Aalborg University, Denmark",Rasmus Kirkegaard et al
EPI_ISL_437026,"Department of Virus and Microbiological Special Diagnostics, Statens Serum Institut, Copenhagen, Denmark, Artillerivej 5, 2300 Copenahgen S","Albertsen lab, Department of Chemistry and Bioscience, Aalborg University, Denmark",Rasmus Kirkegaard et al
EPI_ISL_437027,"Department of Virus and Microbiological Special Diagnostics, Statens Serum Institut, Copenhagen, Denmark, Artillerivej 5, 2300 Copenahgen S","Albertsen lab, Department of Chemistry and Bioscience, Aalborg University, Denmark",Rasmus Kirkegaard et al
EPI_ISL_437028,"Department of Virus and Microbiological Special Diagnostics, Statens Serum Institut, Copenhagen, Denmark, Artillerivej 5, 2300 Copenahgen S","Albertsen lab, Department of Chemistry and Bioscience, Aalborg University, Denmark",Rasmus Kirkegaard et al
EPI_ISL_437029,"Department of Virus and Microbiological Special Diagnostics, Statens Serum Institut, Copenhagen, Denmark, Artillerivej 5, 2300 Copenahgen S","Albertsen lab, Department of Chemistry and Bioscience, Aalborg University, Denmark",Rasmus Kirkegaard et al
EPI_ISL_437030,"Department of Virus and Microbiological Special Diagnostics, Statens Serum Institut, Copenhagen, Denmark, Artillerivej 5, 2300 Copenahgen S","Albertsen lab, Department of Chemistry and Bioscience, Aalborg University, Denmark",Rasmus Kirkegaard et al
EPI_ISL_437031,"Department of Virus and Microbiological Special Diagnostics, Statens Serum Institut, Copenhagen, Denmark, Artillerivej 5, 2300 Copenahgen S","Albertsen lab, Department of Chemistry and Bioscience, Aalborg University, Denmark",Rasmus Kirkegaard et al
EPI_ISL_437032,"Department of Virus and Microbiological Special Diagnostics, Statens Serum Institut, Copenhagen, Denmark, Artillerivej 5, 2300 Copenahgen S","Albertsen lab, Department of Chemistry and Bioscience, Aalborg University, Denmark",Rasmus Kirkegaard et al
EPI_ISL_437033,"Department of Virus and Microbiological Special Diagnostics, Statens Serum Institut, Copenhagen, Denmark, Artillerivej 5, 2300 Copenahgen S","Albertsen lab, Department of Chemistry and Bioscience, Aalborg University, Denmark",Rasmus Kirkegaard et al
EPI_ISL_437034,"Department of Virus and Microbiological Special Diagnostics, Statens Serum Institut, Copenhagen, Denmark, Artillerivej 5, 2300 Copenahgen S","Albertsen lab, Department of Chemistry and Bioscience, Aalborg University, Denmark",Rasmus Kirkegaard et al
EPI_ISL_437035,"Department of Virus and Microbiological Special Diagnostics, Statens Serum Institut, Copenhagen, Denmark, Artillerivej 5, 2300 Copenahgen S","Albertsen lab, Department of Chemistry and Bioscience, Aalborg University, Denmark",Rasmus Kirkegaard et al
EPI_ISL_437036,"Department of Virus and Microbiological Special Diagnostics, Statens Serum Institut, Copenhagen, Denmark, Artillerivej 5, 2300 Copenahgen S","Albertsen lab, Department of Chemistry and Bioscience, Aalborg University, Denmark",Rasmus Kirkegaard et al
EPI_ISL_437037,"Department of Virus and Microbiological Special Diagnostics, Statens Serum Institut, Copenhagen, Denmark, Artillerivej 5, 2300 Copenahgen S","Albertsen lab, Department of Chemistry and Bioscience, Aalborg University, Denmark",Rasmus Kirkegaard et al
EPI_ISL_444859,"Department of Virus and Microbiological Special Diagnostics, Statens Serum Institut, Copenhagen, Denmark, Artillerivej 5, 2300 Copenahgen S","Albertsen lab, Department of Chemistry and Bioscience, Aalborg University, Denmark",Rasmus Kirkegaard et al
EPI_ISL_444860,"Department of Virus and Microbiological Special Diagnostics, Statens Serum Institut, Copenhagen, Denmark, Artillerivej 5, 2300 Copenahgen S","Albertsen lab, Department of Chemistry and Bioscience, Aalborg University, Denmark",Rasmus Kirkegaard et al
EPI_ISL_444861,"Department of Virus and Microbiological Special Diagnostics, Statens Serum Institut, Copenhagen, Denmark, Artillerivej 5, 2300 Copenahgen S","Albertsen lab, Department of Chemistry and Bioscience, Aalborg University, Denmark",Rasmus Kirkegaard et al
EPI_ISL_444862,"Department of Virus and Microbiological Special Diagnostics, Statens Serum Institut, Copenhagen, Denmark, Artillerivej 5, 2300 Copenahgen S","Albertsen lab, Department of Chemistry and Bioscience, Aalborg University, Denmark",Rasmus Kirkegaard et al
EPI_ISL_437038,"Department of Virus and Microbiological Special Diagnostics, Statens Serum Institut, Copenhagen, Denmark, Artillerivej 5, 2300 Copenahgen S","Albertsen lab, Department of Chemistry and Bioscience, Aalborg University, Denmark",Rasmus Kirkegaard et al
EPI_ISL_437039,"Department of Virus and Microbiological Special Diagnostics, Statens Serum Institut, Copenhagen, Denmark, Artillerivej 5, 2300 Copenahgen S","Albertsen lab, Department of Chemistry and Bioscience, Aalborg University, Denmark",Rasmus Kirkegaard et al
EPI_ISL_437040,"Department of Virus and Microbiological Special Diagnostics, Statens Serum Institut, Copenhagen, Denmark, Artillerivej 5, 2300 Copenahgen S","Albertsen lab, Department of Chemistry and Bioscience, Aalborg University, Denmark",Rasmus Kirkegaard et al
EPI_ISL_437041,"Department of Virus and Microbiological Special Diagnostics, Statens Serum Institut, Copenhagen, Denmark, Artillerivej 5, 2300 Copenahgen S","Albertsen lab, Department of Chemistry and Bioscience, Aalborg University, Denmark",Rasmus Kirkegaard et al
EPI_ISL_437042,"Department of Virus and Microbiological Special Diagnostics, Statens Serum Institut, Copenhagen, Denmark, Artillerivej 5, 2300 Copenahgen S","Albertsen lab, Department of Chemistry and Bioscience, Aalborg University, Denmark",Rasmus Kirkegaard et al
EPI_ISL_444863,"Department of Virus and Microbiological Special Diagnostics, Statens Serum Institut, Copenhagen, Denmark, Artillerivej 5, 2300 Copenahgen S","Albertsen lab, Department of Chemistry and Bioscience, Aalborg University, Denmark",Rasmus Kirkegaard et al
EPI_ISL_444864,"Department of Virus and Microbiological Special Diagnostics, Statens Serum Institut, Copenhagen, Denmark, Artillerivej 5, 2300 Copenahgen S","Albertsen lab, Department of Chemistry and Bioscience, Aalborg University, Denmark",Rasmus Kirkegaard et al
EPI_ISL_444865,"Department of Virus and Microbiological Special Diagnostics, Statens Serum Institut, Copenhagen, Denmark, Artillerivej 5, 2300 Copenahgen S","Albertsen lab, Department of Chemistry and Bioscience, Aalborg University, Denmark",Rasmus Kirkegaard et al
EPI_ISL_444866,"Department of Virus and Microbiological Special Diagnostics, Statens Serum Institut, Copenhagen, Denmark, Artillerivej 5, 2300 Copenahgen S","Albertsen lab, Department of Chemistry and Bioscience, Aalborg University, Denmark",Rasmus Kirkegaard et al
EPI_ISL_444867,"Department of Virus and Microbiological Special Diagnostics, Statens Serum Institut, Copenhagen, Denmark, Artillerivej 5, 2300 Copenahgen S","Albertsen lab, Department of Chemistry and Bioscience, Aalborg University, Denmark",Rasmus Kirkegaard et al
EPI_ISL_444868,"Department of Virus and Microbiological Special Diagnostics, Statens Serum Institut, Copenhagen, Denmark, Artillerivej 5, 2300 Copenahgen S","Albertsen lab, Department of Chemistry and Bioscience, Aalborg University, Denmark",Rasmus Kirkegaard et al
EPI_ISL_444869,"Department of Virus and Microbiological Special Diagnostics, Statens Serum Institut, Copenhagen, Denmark, Artillerivej 5, 2300 Copenahgen S","Albertsen lab, Department of Chemistry and Bioscience, Aalborg University, Denmark",Rasmus Kirkegaard et al
EPI_ISL_444870,"Department of Virus and Microbiological Special Diagnostics, Statens Serum Institut, Copenhagen, Denmark, Artillerivej 5, 2300 Copenahgen S","Albertsen lab, Department of Chemistry and Bioscience, Aalborg University, Denmark",Rasmus Kirkegaard et al
EPI_ISL_444871,"Department of Virus and Microbiological Special Diagnostics, Statens Serum Institut, Copenhagen, Denmark, Artillerivej 5, 2300 Copenahgen S","Albertsen lab, Department of Chemistry and Bioscience, Aalborg University, Denmark",Rasmus Kirkegaard et al
EPI_ISL_444872,"Department of Virus and Microbiological Special Diagnostics, Statens Serum Institut, Copenhagen, Denmark, Artillerivej 5, 2300 Copenahgen S","Albertsen lab, Department of Chemistry and Bioscience, Aalborg University, Denmark",Rasmus Kirkegaard et al
EPI_ISL_444873,"Department of Virus and Microbiological Special Diagnostics, Statens Serum Institut, Copenhagen, Denmark, Artillerivej 5, 2300 Copenahgen S","Albertsen lab, Department of Chemistry and Bioscience, Aalborg University, Denmark",Rasmus Kirkegaard et al
EPI_ISL_444874,"Department of Virus and Microbiological Special Diagnostics, Statens Serum Institut, Copenhagen, Denmark, Artillerivej 5, 2300 Copenahgen S","Albertsen lab, Department of Chemistry and Bioscience, Aalborg University, Denmark",Rasmus Kirkegaard et al
EPI_ISL_444875,"Department of Virus and Microbiological Special Diagnostics, Statens Serum Institut, Copenhagen, Denmark, Artillerivej 5, 2300 Copenahgen S","Albertsen lab, Department of Chemistry and Bioscience, Aalborg University, Denmark",Rasmus Kirkegaard et al
EPI_ISL_444877,"Department of Virus and Microbiological Special Diagnostics, Statens Serum Institut, Copenhagen, Denmark, Artillerivej 5, 2300 Copenahgen S","Albertsen lab, Department of Chemistry and Bioscience, Aalborg University, Denmark",Rasmus Kirkegaard et al
EPI_ISL_444879,"Department of Virus and Microbiological Special Diagnostics, Statens Serum Institut, Copenhagen, Denmark, Artillerivej 5, 2300 Copenahgen S","Albertsen lab, Department of Chemistry and Bioscience, Aalborg University, Denmark",Rasmus Kirkegaard et al
EPI_ISL_444880,"Department of Virus and Microbiological Special Diagnostics, Statens Serum Institut, Copenhagen, Denmark, Artillerivej 5, 2300 Copenahgen S","Albertsen lab, Department of Chemistry and Bioscience, Aalborg University, Denmark",Rasmus Kirkegaard et al
EPI_ISL_444881,"Department of Virus and Microbiological Special Diagnostics, Statens Serum Institut, Copenhagen, Denmark, Artillerivej 5, 2300 Copenahgen S","Albertsen lab, Department of Chemistry and Bioscience, Aalborg University, Denmark",Rasmus Kirkegaard et al
EPI_ISL_444883,"Department of Virus and Microbiological Special Diagnostics, Statens Serum Institut, Copenhagen, Denmark, Artillerivej 5, 2300 Copenahgen S","Albertsen lab, Department of Chemistry and Bioscience, Aalborg University, Denmark",Rasmus Kirkegaard et al
EPI_ISL_444884,"Department of Virus and Microbiological Special Diagnostics, Statens Serum Institut, Copenhagen, Denmark, Artillerivej 5, 2300 Copenahgen S","Albertsen lab, Department of Chemistry and Bioscience, Aalborg University, Denmark",Rasmus Kirkegaard et al
EPI_ISL_444885,"Department of Virus and Microbiological Special Diagnostics, Statens Serum Institut, Copenhagen, Denmark, Artillerivej 5, 2300 Copenahgen S","Albertsen lab, Department of Chemistry and Bioscience, Aalborg University, Denmark",Rasmus Kirkegaard et al
EPI_ISL_437667,"Department of Virus and Microbiological Special Diagnostics, Statens Serum Institut, Copenhagen, Denmark, Artillerivej 5, 2300 Copenahgen S","Albertsen lab, Department of Chemistry and Bioscience, Aalborg University, Denmark",Rasmus Kirkegaard et al
EPI_ISL_444887,"Department of Virus and Microbiological Special Diagnostics, Statens Serum Institut, Copenhagen, Denmark, Artillerivej 5, 2300 Copenahgen S","Albertsen lab, Department of Chemistry and Bioscience, Aalborg University, Denmark",Rasmus Kirkegaard et al
EPI_ISL_437668,"Department of Virus and Microbiological Special Diagnostics, Statens Serum Institut, Copenhagen, Denmark, Artillerivej 5, 2300 Copenahgen S","Albertsen lab, Department of Chemistry and Bioscience, Aalborg University, Denmark",Rasmus Kirkegaard et al
EPI_ISL_444888,"Department of Virus and Microbiological Special Diagnostics, Statens Serum Institut, Copenhagen, Denmark, Artillerivej 5, 2300 Copenahgen S","Albertsen lab, Department of Chemistry and Bioscience, Aalborg University, Denmark",Rasmus Kirkegaard et al
EPI_ISL_444890,"Department of Virus and Microbiological Special Diagnostics, Statens Serum Institut, Copenhagen, Denmark, Artillerivej 5, 2300 Copenahgen S","Albertsen lab, Department of Chemistry and Bioscience, Aalborg University, Denmark",Rasmus Kirkegaard et al
EPI_ISL_444891,"Department of Virus and Microbiological Special Diagnostics, Statens Serum Institut, Copenhagen, Denmark, Artillerivej 5, 2300 Copenahgen S","Albertsen lab, Department of Chemistry and Bioscience, Aalborg University, Denmark",Rasmus Kirkegaard et al
EPI_ISL_444892,"Department of Virus and Microbiological Special Diagnostics, Statens Serum Institut, Copenhagen, Denmark, Artillerivej 5, 2300 Copenahgen S","Albertsen lab, Department of Chemistry and Bioscience, Aalborg University, Denmark",Rasmus Kirkegaard et al
EPI_ISL_444893,"Department of Virus and Microbiological Special Diagnostics, Statens Serum Institut, Copenhagen, Denmark, Artillerivej 5, 2300 Copenahgen S","Albertsen lab, Department of Chemistry and Bioscience, Aalborg University, Denmark",Rasmus Kirkegaard et al
EPI_ISL_452101,"Department of Virus and Microbiological Special Diagnostics, Statens Serum Institut, Copenhagen, Denmark, Artillerivej 5, 2300 Copenahgen S","Albertsen lab, Department of Chemistry and Bioscience, Aalborg University, Denmark",Rasmus Kirkegaard et al
EPI_ISL_444894,"Department of Virus and Microbiological Special Diagnostics, Statens Serum Institut, Copenhagen, Denmark, Artillerivej 5, 2300 Copenahgen S","Albertsen lab, Department of Chemistry and Bioscience, Aalborg University, Denmark",Rasmus Kirkegaard et al
EPI_ISL_452102,"Department of Virus and Microbiological Special Diagnostics, Statens Serum Institut, Copenhagen, Denmark, Artillerivej 5, 2300 Copenahgen S","Albertsen lab, Department of Chemistry and Bioscience, Aalborg University, Denmark",Rasmus Kirkegaard et al
EPI_ISL_444895,"Department of Virus and Microbiological Special Diagnostics, Statens Serum Institut, Copenhagen, Denmark, Artillerivej 5, 2300 Copenahgen S","Albertsen lab, Department of Chemistry and Bioscience, Aalborg University, Denmark",Rasmus Kirkegaard et al
EPI_ISL_444896,"Department of Virus and Microbiological Special Diagnostics, Statens Serum Institut, Copenhagen, Denmark, Artillerivej 5, 2300 Copenahgen S","Albertsen lab, Department of Chemistry and Bioscience, Aalborg University, Denmark",Rasmus Kirkegaard et al
EPI_ISL_444897,"Department of Virus and Microbiological Special Diagnostics, Statens Serum Institut, Copenhagen, Denmark, Artillerivej 5, 2300 Copenahgen S","Albertsen lab, Department of Chemistry and Bioscience, Aalborg University, Denmark",Rasmus Kirkegaard et al
EPI_ISL_444898,"Department of Virus and Microbiological Special Diagnostics, Statens Serum Institut, Copenhagen, Denmark, Artillerivej 5, 2300 Copenahgen S","Albertsen lab, Department of Chemistry and Bioscience, Aalborg University, Denmark",Rasmus Kirkegaard et al
EPI_ISL_444899,"Department of Virus and Microbiological Special Diagnostics, Statens Serum Institut, Copenhagen, Denmark, Artillerivej 5, 2300 Copenahgen S","Albertsen lab, Department of Chemistry and Bioscience, Aalborg University, Denmark",Rasmus Kirkegaard et al
EPI_ISL_444900,"Department of Virus and Microbiological Special Diagnostics, Statens Serum Institut, Copenhagen, Denmark, Artillerivej 5, 2300 Copenahgen S","Albertsen lab, Department of Chemistry and Bioscience, Aalborg University, Denmark",Rasmus Kirkegaard et al
EPI_ISL_444901,"Department of Virus and Microbiological Special Diagnostics, Statens Serum Institut, Copenhagen, Denmark, Artillerivej 5, 2300 Copenahgen S","Albertsen lab, Department of Chemistry and Bioscience, Aalborg University, Denmark",Rasmus Kirkegaard et al
EPI_ISL_444902,"Department of Virus and Microbiological Special Diagnostics, Statens Serum Institut, Copenhagen, Denmark, Artillerivej 5, 2300 Copenahgen S","Albertsen lab, Department of Chemistry and Bioscience, Aalborg University, Denmark",Rasmus Kirkegaard et al
EPI_ISL_444903,"Department of Virus and Microbiological Special Diagnostics, Statens Serum Institut, Copenhagen, Denmark, Artillerivej 5, 2300 Copenahgen S","Albertsen lab, Department of Chemistry and Bioscience, Aalborg University, Denmark",Rasmus Kirkegaard et al
EPI_ISL_437669,"Department of Virus and Microbiological Special Diagnostics, Statens Serum Institut, Copenhagen, Denmark, Artillerivej 5, 2300 Copenahgen S","Albertsen lab, Department of Chemistry and Bioscience, Aalborg University, Denmark",Rasmus Kirkegaard et al
EPI_ISL_444904,"Department of Virus and Microbiological Special Diagnostics, Statens Serum Institut, Copenhagen, Denmark, Artillerivej 5, 2300 Copenahgen S","Albertsen lab, Department of Chemistry and Bioscience, Aalborg University, Denmark",Rasmus Kirkegaard et al
EPI_ISL_437670,"Department of Virus and Microbiological Special Diagnostics, Statens Serum Institut, Copenhagen, Denmark, Artillerivej 5, 2300 Copenahgen S","Albertsen lab, Department of Chemistry and Bioscience, Aalborg University, Denmark",Rasmus Kirkegaard et al
EPI_ISL_444905,"Department of Virus and Microbiological Special Diagnostics, Statens Serum Institut, Copenhagen, Denmark, Artillerivej 5, 2300 Copenahgen S","Albertsen lab, Department of Chemistry and Bioscience, Aalborg University, Denmark",Rasmus Kirkegaard et al
EPI_ISL_444906,"Department of Virus and Microbiological Special Diagnostics, Statens Serum Institut, Copenhagen, Denmark, Artillerivej 5, 2300 Copenahgen S","Albertsen lab, Department of Chemistry and Bioscience, Aalborg University, Denmark",Rasmus Kirkegaard et al
EPI_ISL_437671,"Department of Virus and Microbiological Special Diagnostics, Statens Serum Institut, Copenhagen, Denmark, Artillerivej 5, 2300 Copenahgen S","Albertsen lab, Department of Chemistry and Bioscience, Aalborg University, Denmark",Rasmus Kirkegaard et al
EPI_ISL_444908,"Department of Virus and Microbiological Special Diagnostics, Statens Serum Institut, Copenhagen, Denmark, Artillerivej 5, 2300 Copenahgen S","Albertsen lab, Department of Chemistry and Bioscience, Aalborg University, Denmark",Rasmus Kirkegaard et al
EPI_ISL_444909,"Department of Virus and Microbiological Special Diagnostics, Statens Serum Institut, Copenhagen, Denmark, Artillerivej 5, 2300 Copenahgen S","Albertsen lab, Department of Chemistry and Bioscience, Aalborg University, Denmark",Rasmus Kirkegaard et al
EPI_ISL_444910,"Department of Virus and Microbiological Special Diagnostics, Statens Serum Institut, Copenhagen, Denmark, Artillerivej 5, 2300 Copenahgen S","Albertsen lab, Department of Chemistry and Bioscience, Aalborg University, Denmark",Rasmus Kirkegaard et al
EPI_ISL_444911,"Department of Virus and Microbiological Special Diagnostics, Statens Serum Institut, Copenhagen, Denmark, Artillerivej 5, 2300 Copenahgen S","Albertsen lab, Department of Chemistry and Bioscience, Aalborg University, Denmark",Rasmus Kirkegaard et al
EPI_ISL_444912,"Department of Virus and Microbiological Special Diagnostics, Statens Serum Institut, Copenhagen, Denmark, Artillerivej 5, 2300 Copenahgen S","Albertsen lab, Department of Chemistry and Bioscience, Aalborg University, Denmark",Rasmus Kirkegaard et al
EPI_ISL_437672,"Department of Virus and Microbiological Special Diagnostics, Statens Serum Institut, Copenhagen, Denmark, Artillerivej 5, 2300 Copenahgen S","Albertsen lab, Department of Chemistry and Bioscience, Aalborg University, Denmark",Rasmus Kirkegaard et al
EPI_ISL_444915,"Department of Virus and Microbiological Special Diagnostics, Statens Serum Institut, Copenhagen, Denmark, Artillerivej 5, 2300 Copenahgen S","Albertsen lab, Department of Chemistry and Bioscience, Aalborg University, Denmark",Rasmus Kirkegaard et al
EPI_ISL_444916,"Department of Virus and Microbiological Special Diagnostics, Statens Serum Institut, Copenhagen, Denmark, Artillerivej 5, 2300 Copenahgen S","Albertsen lab, Department of Chemistry and Bioscience, Aalborg University, Denmark",Rasmus Kirkegaard et al
EPI_ISL_444917,"Department of Virus and Microbiological Special Diagnostics, Statens Serum Institut, Copenhagen, Denmark, Artillerivej 5, 2300 Copenahgen S","Albertsen lab, Department of Chemistry and Bioscience, Aalborg University, Denmark",Rasmus Kirkegaard et al
EPI_ISL_444918,"Department of Virus and Microbiological Special Diagnostics, Statens Serum Institut, Copenhagen, Denmark, Artillerivej 5, 2300 Copenahgen S","Albertsen lab, Department of Chemistry and Bioscience, Aalborg University, Denmark",Rasmus Kirkegaard et al
EPI_ISL_444920,"Department of Virus and Microbiological Special Diagnostics, Statens Serum Institut, Copenhagen, Denmark, Artillerivej 5, 2300 Copenahgen S","Albertsen lab, Department of Chemistry and Bioscience, Aalborg University, Denmark",Rasmus Kirkegaard et al
EPI_ISL_444921,"Department of Virus and Microbiological Special Diagnostics, Statens Serum Institut, Copenhagen, Denmark, Artillerivej 5, 2300 Copenahgen S","Albertsen lab, Department of Chemistry and Bioscience, Aalborg University, Denmark",Rasmus Kirkegaard et al
EPI_ISL_437674,"Department of Virus and Microbiological Special Diagnostics, Statens Serum Institut, Copenhagen, Denmark, Artillerivej 5, 2300 Copenahgen S","Albertsen lab, Department of Chemistry and Bioscience, Aalborg University, Denmark",Rasmus Kirkegaard et al
EPI_ISL_444922,"Department of Virus and Microbiological Special Diagnostics, Statens Serum Institut, Copenhagen, Denmark, Artillerivej 5, 2300 Copenahgen S","Albertsen lab, Department of Chemistry and Bioscience, Aalborg University, Denmark",Rasmus Kirkegaard et al
EPI_ISL_444923,"Department of Virus and Microbiological Special Diagnostics, Statens Serum Institut, Copenhagen, Denmark, Artillerivej 5, 2300 Copenahgen S","Albertsen lab, Department of Chemistry and Bioscience, Aalborg University, Denmark",Rasmus Kirkegaard et al
EPI_ISL_437675,"Department of Virus and Microbiological Special Diagnostics, Statens Serum Institut, Copenhagen, Denmark, Artillerivej 5, 2300 Copenahgen S","Albertsen lab, Department of Chemistry and Bioscience, Aalborg University, Denmark",Rasmus Kirkegaard et al
EPI_ISL_437676,"Department of Virus and Microbiological Special Diagnostics, Statens Serum Institut, Copenhagen, Denmark, Artillerivej 5, 2300 Copenahgen S","Albertsen lab, Department of Chemistry and Bioscience, Aalborg University, Denmark",Rasmus Kirkegaard et al
EPI_ISL_444924,"Department of Virus and Microbiological Special Diagnostics, Statens Serum Institut, Copenhagen, Denmark, Artillerivej 5, 2300 Copenahgen S","Albertsen lab, Department of Chemistry and Bioscience, Aalborg University, Denmark",Rasmus Kirkegaard et al
EPI_ISL_444925,"Department of Virus and Microbiological Special Diagnostics, Statens Serum Institut, Copenhagen, Denmark, Artillerivej 5, 2300 Copenahgen S","Albertsen lab, Department of Chemistry and Bioscience, Aalborg University, Denmark",Rasmus Kirkegaard et al
EPI_ISL_444926,"Department of Virus and Microbiological Special Diagnostics, Statens Serum Institut, Copenhagen, Denmark, Artillerivej 5, 2300 Copenahgen S","Albertsen lab, Department of Chemistry and Bioscience, Aalborg University, Denmark",Rasmus Kirkegaard et al
EPI_ISL_444927,"Department of Virus and Microbiological Special Diagnostics, Statens Serum Institut, Copenhagen, Denmark, Artillerivej 5, 2300 Copenahgen S","Albertsen lab, Department of Chemistry and Bioscience, Aalborg University, Denmark",Rasmus Kirkegaard et al
EPI_ISL_444928,"Department of Virus and Microbiological Special Diagnostics, Statens Serum Institut, Copenhagen, Denmark, Artillerivej 5, 2300 Copenahgen S","Albertsen lab, Department of Chemistry and Bioscience, Aalborg University, Denmark",Rasmus Kirkegaard et al
EPI_ISL_444929,"Department of Virus and Microbiological Special Diagnostics, Statens Serum Institut, Copenhagen, Denmark, Artillerivej 5, 2300 Copenahgen S","Albertsen lab, Department of Chemistry and Bioscience, Aalborg University, Denmark",Rasmus Kirkegaard et al
EPI_ISL_437677,"Department of Virus and Microbiological Special Diagnostics, Statens Serum Institut, Copenhagen, Denmark, Artillerivej 5, 2300 Copenahgen S","Albertsen lab, Department of Chemistry and Bioscience, Aalborg University, Denmark",Rasmus Kirkegaard et al
EPI_ISL_444930,"Department of Virus and Microbiological Special Diagnostics, Statens Serum Institut, Copenhagen, Denmark, Artillerivej 5, 2300 Copenahgen S","Albertsen lab, Department of Chemistry and Bioscience, Aalborg University, Denmark",Rasmus Kirkegaard et al
EPI_ISL_444931,"Department of Virus and Microbiological Special Diagnostics, Statens Serum Institut, Copenhagen, Denmark, Artillerivej 5, 2300 Copenahgen S","Albertsen lab, Department of Chemistry and Bioscience, Aalborg University, Denmark",Rasmus Kirkegaard et al
EPI_ISL_444933,"Department of Virus and Microbiological Special Diagnostics, Statens Serum Institut, Copenhagen, Denmark, Artillerivej 5, 2300 Copenahgen S","Albertsen lab, Department of Chemistry and Bioscience, Aalborg University, Denmark",Rasmus Kirkegaard et al
EPI_ISL_444934,"Department of Virus and Microbiological Special Diagnostics, Statens Serum Institut, Copenhagen, Denmark, Artillerivej 5, 2300 Copenahgen S","Albertsen lab, Department of Chemistry and Bioscience, Aalborg University, Denmark",Rasmus Kirkegaard et al
EPI_ISL_444935,"Department of Virus and Microbiological Special Diagnostics, Statens Serum Institut, Copenhagen, Denmark, Artillerivej 5, 2300 Copenahgen S","Albertsen lab, Department of Chemistry and Bioscience, Aalborg University, Denmark",Rasmus Kirkegaard et al
EPI_ISL_444936,"Department of Virus and Microbiological Special Diagnostics, Statens Serum Institut, Copenhagen, Denmark, Artillerivej 5, 2300 Copenahgen S","Albertsen lab, Department of Chemistry and Bioscience, Aalborg University, Denmark",Rasmus Kirkegaard et al
EPI_ISL_437678,"Department of Virus and Microbiological Special Diagnostics, Statens Serum Institut, Copenhagen, Denmark, Artillerivej 5, 2300 Copenahgen S","Albertsen lab, Department of Chemistry and Bioscience, Aalborg University, Denmark",Rasmus Kirkegaard et al
EPI_ISL_444937,"Department of Virus and Microbiological Special Diagnostics, Statens Serum Institut, Copenhagen, Denmark, Artillerivej 5, 2300 Copenahgen S","Albertsen lab, Department of Chemistry and Bioscience, Aalborg University, Denmark",Rasmus Kirkegaard et al
EPI_ISL_444938,"Department of Virus and Microbiological Special Diagnostics, Statens Serum Institut, Copenhagen, Denmark, Artillerivej 5, 2300 Copenahgen S","Albertsen lab, Department of Chemistry and Bioscience, Aalborg University, Denmark",Rasmus Kirkegaard et al
EPI_ISL_444939,"Department of Virus and Microbiological Special Diagnostics, Statens Serum Institut, Copenhagen, Denmark, Artillerivej 5, 2300 Copenahgen S","Albertsen lab, Department of Chemistry and Bioscience, Aalborg University, Denmark",Rasmus Kirkegaard et al
EPI_ISL_444940,"Department of Virus and Microbiological Special Diagnostics, Statens Serum Institut, Copenhagen, Denmark, Artillerivej 5, 2300 Copenahgen S","Albertsen lab, Department of Chemistry and Bioscience, Aalborg University, Denmark",Rasmus Kirkegaard et al
EPI_ISL_444941,"Department of Virus and Microbiological Special Diagnostics, Statens Serum Institut, Copenhagen, Denmark, Artillerivej 5, 2300 Copenahgen S","Albertsen lab, Department of Chemistry and Bioscience, Aalborg University, Denmark",Rasmus Kirkegaard et al
EPI_ISL_444942,"Department of Virus and Microbiological Special Diagnostics, Statens Serum Institut, Copenhagen, Denmark, Artillerivej 5, 2300 Copenahgen S","Albertsen lab, Department of Chemistry and Bioscience, Aalborg University, Denmark",Rasmus Kirkegaard et al
EPI_ISL_444943,"Department of Virus and Microbiological Special Diagnostics, Statens Serum Institut, Copenhagen, Denmark, Artillerivej 5, 2300 Copenahgen S","Albertsen lab, Department of Chemistry and Bioscience, Aalborg University, Denmark",Rasmus Kirkegaard et al
EPI_ISL_444944,"Department of Virus and Microbiological Special Diagnostics, Statens Serum Institut, Copenhagen, Denmark, Artillerivej 5, 2300 Copenahgen S","Albertsen lab, Department of Chemistry and Bioscience, Aalborg University, Denmark",Rasmus Kirkegaard et al
EPI_ISL_444945,"Department of Virus and Microbiological Special Diagnostics, Statens Serum Institut, Copenhagen, Denmark, Artillerivej 5, 2300 Copenahgen S","Albertsen lab, Department of Chemistry and Bioscience, Aalborg University, Denmark",Rasmus Kirkegaard et al
EPI_ISL_444946,"Department of Virus and Microbiological Special Diagnostics, Statens Serum Institut, Copenhagen, Denmark, Artillerivej 5, 2300 Copenahgen S","Albertsen lab, Department of Chemistry and Bioscience, Aalborg University, Denmark",Rasmus Kirkegaard et al
EPI_ISL_444947,"Department of Virus and Microbiological Special Diagnostics, Statens Serum Institut, Copenhagen, Denmark, Artillerivej 5, 2300 Copenahgen S","Albertsen lab, Department of Chemistry and Bioscience, Aalborg University, Denmark",Rasmus Kirkegaard et al
EPI_ISL_437679,"Department of Virus and Microbiological Special Diagnostics, Statens Serum Institut, Copenhagen, Denmark, Artillerivej 5, 2300 Copenahgen S","Albertsen lab, Department of Chemistry and Bioscience, Aalborg University, Denmark",Rasmus Kirkegaard et al
EPI_ISL_444948,"Department of Virus and Microbiological Special Diagnostics, Statens Serum Institut, Copenhagen, Denmark, Artillerivej 5, 2300 Copenahgen S","Albertsen lab, Department of Chemistry and Bioscience, Aalborg University, Denmark",Rasmus Kirkegaard et al
EPI_ISL_444949,"Department of Virus and Microbiological Special Diagnostics, Statens Serum Institut, Copenhagen, Denmark, Artillerivej 5, 2300 Copenahgen S","Albertsen lab, Department of Chemistry and Bioscience, Aalborg University, Denmark",Rasmus Kirkegaard et al
EPI_ISL_444950,"Department of Virus and Microbiological Special Diagnostics, Statens Serum Institut, Copenhagen, Denmark, Artillerivej 5, 2300 Copenahgen S","Albertsen lab, Department of Chemistry and Bioscience, Aalborg University, Denmark",Rasmus Kirkegaard et al
EPI_ISL_444952,"Department of Virus and Microbiological Special Diagnostics, Statens Serum Institut, Copenhagen, Denmark, Artillerivej 5, 2300 Copenahgen S","Albertsen lab, Department of Chemistry and Bioscience, Aalborg University, Denmark",Rasmus Kirkegaard et al
EPI_ISL_444954,"Department of Virus and Microbiological Special Diagnostics, Statens Serum Institut, Copenhagen, Denmark, Artillerivej 5, 2300 Copenahgen S","Albertsen lab, Department of Chemistry and Bioscience, Aalborg University, Denmark",Rasmus Kirkegaard et al
EPI_ISL_437681,"Department of Virus and Microbiological Special Diagnostics, Statens Serum Institut, Copenhagen, Denmark, Artillerivej 5, 2300 Copenahgen S","Albertsen lab, Department of Chemistry and Bioscience, Aalborg University, Denmark",Rasmus Kirkegaard et al
EPI_ISL_444955,"Department of Virus and Microbiological Special Diagnostics, Statens Serum Institut, Copenhagen, Denmark, Artillerivej 5, 2300 Copenahgen S","Albertsen lab, Department of Chemistry and Bioscience, Aalborg University, Denmark",Rasmus Kirkegaard et al
EPI_ISL_444956,"Department of Virus and Microbiological Special Diagnostics, Statens Serum Institut, Copenhagen, Denmark, Artillerivej 5, 2300 Copenahgen S","Albertsen lab, Department of Chemistry and Bioscience, Aalborg University, Denmark",Rasmus Kirkegaard et al
EPI_ISL_444957,"Department of Virus and Microbiological Special Diagnostics, Statens Serum Institut, Copenhagen, Denmark, Artillerivej 5, 2300 Copenahgen S","Albertsen lab, Department of Chemistry and Bioscience, Aalborg University, Denmark",Rasmus Kirkegaard et al
EPI_ISL_444958,"Department of Virus and Microbiological Special Diagnostics, Statens Serum Institut, Copenhagen, Denmark, Artillerivej 5, 2300 Copenahgen S","Albertsen lab, Department of Chemistry and Bioscience, Aalborg University, Denmark",Rasmus Kirkegaard et al
EPI_ISL_444959,"Department of Virus and Microbiological Special Diagnostics, Statens Serum Institut, Copenhagen, Denmark, Artillerivej 5, 2300 Copenahgen S","Albertsen lab, Department of Chemistry and Bioscience, Aalborg University, Denmark",Rasmus Kirkegaard et al
EPI_ISL_444960,"Department of Virus and Microbiological Special Diagnostics, Statens Serum Institut, Copenhagen, Denmark, Artillerivej 5, 2300 Copenahgen S","Albertsen lab, Department of Chemistry and Bioscience, Aalborg University, Denmark",Rasmus Kirkegaard et al
EPI_ISL_444961,"Department of Virus and Microbiological Special Diagnostics, Statens Serum Institut, Copenhagen, Denmark, Artillerivej 5, 2300 Copenahgen S","Albertsen lab, Department of Chemistry and Bioscience, Aalborg University, Denmark",Rasmus Kirkegaard et al
EPI_ISL_444962,"Department of Virus and Microbiological Special Diagnostics, Statens Serum Institut, Copenhagen, Denmark, Artillerivej 5, 2300 Copenahgen S","Albertsen lab, Department of Chemistry and Bioscience, Aalborg University, Denmark",Rasmus Kirkegaard et al
EPI_ISL_444963,"Department of Virus and Microbiological Special Diagnostics, Statens Serum Institut, Copenhagen, Denmark, Artillerivej 5, 2300 Copenahgen S","Albertsen lab, Department of Chemistry and Bioscience, Aalborg University, Denmark",Rasmus Kirkegaard et al
EPI_ISL_444964,"Department of Virus and Microbiological Special Diagnostics, Statens Serum Institut, Copenhagen, Denmark, Artillerivej 5, 2300 Copenahgen S","Albertsen lab, Department of Chemistry and Bioscience, Aalborg University, Denmark",Rasmus Kirkegaard et al
EPI_ISL_444965,"Department of Virus and Microbiological Special Diagnostics, Statens Serum Institut, Copenhagen, Denmark, Artillerivej 5, 2300 Copenahgen S","Albertsen lab, Department of Chemistry and Bioscience, Aalborg University, Denmark",Rasmus Kirkegaard et al
EPI_ISL_444966,"Department of Virus and Microbiological Special Diagnostics, Statens Serum Institut, Copenhagen, Denmark, Artillerivej 5, 2300 Copenahgen S","Albertsen lab, Department of Chemistry and Bioscience, Aalborg University, Denmark",Rasmus Kirkegaard et al
EPI_ISL_444967,"Department of Virus and Microbiological Special Diagnostics, Statens Serum Institut, Copenhagen, Denmark, Artillerivej 5, 2300 Copenahgen S","Albertsen lab, Department of Chemistry and Bioscience, Aalborg University, Denmark",Rasmus Kirkegaard et al
EPI_ISL_444968,"Department of Virus and Microbiological Special Diagnostics, Statens Serum Institut, Copenhagen, Denmark, Artillerivej 5, 2300 Copenahgen S","Albertsen lab, Department of Chemistry and Bioscience, Aalborg University, Denmark",Rasmus Kirkegaard et al
EPI_ISL_437683,"Department of Virus and Microbiological Special Diagnostics, Statens Serum Institut, Copenhagen, Denmark, Artillerivej 5, 2300 Copenahgen S","Albertsen lab, Department of Chemistry and Bioscience, Aalborg University, Denmark",Rasmus Kirkegaard et al
EPI_ISL_429333,"Department of Virus and Microbiological Special Diagnostics, Statens Serum Institut, Copenhagen, Denmark, Artillerivej 5, 2300 Copenahgen S","Albertsen lab, Department of Chemistry and Bioscience, Aalborg University, Denmark",Rasmus Kirkegaard et al
EPI_ISL_429334,"Department of Virus and Microbiological Special Diagnostics, Statens Serum Institut, Copenhagen, Denmark, Artillerivej 5, 2300 Copenahgen S","Albertsen lab, Department of Chemistry and Bioscience, Aalborg University, Denmark",Rasmus Kirkegaard et al
EPI_ISL_429335,"Department of Virus and Microbiological Special Diagnostics, Statens Serum Institut, Copenhagen, Denmark, Artillerivej 5, 2300 Copenahgen S","Albertsen lab, Department of Chemistry and Bioscience, Aalborg University, Denmark",Rasmus Kirkegaard et al
EPI_ISL_429336,"Department of Virus and Microbiological Special Diagnostics, Statens Serum Institut, Copenhagen, Denmark, Artillerivej 5, 2300 Copenahgen S","Albertsen lab, Department of Chemistry and Bioscience, Aalborg University, Denmark",Rasmus Kirkegaard et al
EPI_ISL_429337,"Department of Virus and Microbiological Special Diagnostics, Statens Serum Institut, Copenhagen, Denmark, Artillerivej 5, 2300 Copenahgen S","Albertsen lab, Department of Chemistry and Bioscience, Aalborg University, Denmark",Rasmus Kirkegaard et al
EPI_ISL_429338,"Department of Virus and Microbiological Special Diagnostics, Statens Serum Institut, Copenhagen, Denmark, Artillerivej 5, 2300 Copenahgen S","Albertsen lab, Department of Chemistry and Bioscience, Aalborg University, Denmark",Rasmus Kirkegaard et al
EPI_ISL_429339,"Department of Virus and Microbiological Special Diagnostics, Statens Serum Institut, Copenhagen, Denmark, Artillerivej 5, 2300 Copenahgen S","Albertsen lab, Department of Chemistry and Bioscience, Aalborg University, Denmark",Rasmus Kirkegaard et al
EPI_ISL_429340,"Department of Virus and Microbiological Special Diagnostics, Statens Serum Institut, Copenhagen, Denmark, Artillerivej 5, 2300 Copenahgen S","Albertsen lab, Department of Chemistry and Bioscience, Aalborg University, Denmark",Rasmus Kirkegaard et al
EPI_ISL_429341,"Department of Virus and Microbiological Special Diagnostics, Statens Serum Institut, Copenhagen, Denmark, Artillerivej 5, 2300 Copenahgen S","Albertsen lab, Department of Chemistry and Bioscience, Aalborg University, Denmark",Rasmus Kirkegaard et al
EPI_ISL_429342,"Department of Virus and Microbiological Special Diagnostics, Statens Serum Institut, Copenhagen, Denmark, Artillerivej 5, 2300 Copenahgen S","Albertsen lab, Department of Chemistry and Bioscience, Aalborg University, Denmark",Rasmus Kirkegaard et al
EPI_ISL_429343,"Department of Virus and Microbiological Special Diagnostics, Statens Serum Institut, Copenhagen, Denmark, Artillerivej 5, 2300 Copenahgen S","Albertsen lab, Department of Chemistry and Bioscience, Aalborg University, Denmark",Rasmus Kirkegaard et al
EPI_ISL_429344,"Department of Virus and Microbiological Special Diagnostics, Statens Serum Institut, Copenhagen, Denmark, Artillerivej 5, 2300 Copenahgen S","Albertsen lab, Department of Chemistry and Bioscience, Aalborg University, Denmark",Rasmus Kirkegaard et al
EPI_ISL_429345,"Department of Virus and Microbiological Special Diagnostics, Statens Serum Institut, Copenhagen, Denmark, Artillerivej 5, 2300 Copenahgen S","Albertsen lab, Department of Chemistry and Bioscience, Aalborg University, Denmark",Rasmus Kirkegaard et al
EPI_ISL_429346,"Department of Virus and Microbiological Special Diagnostics, Statens Serum Institut, Copenhagen, Denmark, Artillerivej 5, 2300 Copenahgen S","Albertsen lab, Department of Chemistry and Bioscience, Aalborg University, Denmark",Rasmus Kirkegaard et al
EPI_ISL_429347,"Department of Virus and Microbiological Special Diagnostics, Statens Serum Institut, Copenhagen, Denmark, Artillerivej 5, 2300 Copenahgen S","Albertsen lab, Department of Chemistry and Bioscience, Aalborg University, Denmark",Rasmus Kirkegaard et al
EPI_ISL_429348,"Department of Virus and Microbiological Special Diagnostics, Statens Serum Institut, Copenhagen, Denmark, Artillerivej 5, 2300 Copenahgen S","Albertsen lab, Department of Chemistry and Bioscience, Aalborg University, Denmark",Rasmus Kirkegaard et al
EPI_ISL_429349,"Department of Virus and Microbiological Special Diagnostics, Statens Serum Institut, Copenhagen, Denmark, Artillerivej 5, 2300 Copenahgen S","Albertsen lab, Department of Chemistry and Bioscience, Aalborg University, Denmark",Rasmus Kirkegaard et al
EPI_ISL_429350,"Department of Virus and Microbiological Special Diagnostics, Statens Serum Institut, Copenhagen, Denmark, Artillerivej 5, 2300 Copenahgen S","Albertsen lab, Department of Chemistry and Bioscience, Aalborg University, Denmark",Rasmus Kirkegaard et al
EPI_ISL_429351,"Department of Virus and Microbiological Special Diagnostics, Statens Serum Institut, Copenhagen, Denmark, Artillerivej 5, 2300 Copenahgen S","Albertsen lab, Department of Chemistry and Bioscience, Aalborg University, Denmark",Rasmus Kirkegaard et al
EPI_ISL_429352,"Department of Virus and Microbiological Special Diagnostics, Statens Serum Institut, Copenhagen, Denmark, Artillerivej 5, 2300 Copenahgen S","Albertsen lab, Department of Chemistry and Bioscience, Aalborg University, Denmark",Rasmus Kirkegaard et al
EPI_ISL_429353,"Department of Virus and Microbiological Special Diagnostics, Statens Serum Institut, Copenhagen, Denmark, Artillerivej 5, 2300 Copenahgen S","Albertsen lab, Department of Chemistry and Bioscience, Aalborg University, Denmark",Rasmus Kirkegaard et al
EPI_ISL_429354,"Department of Virus and Microbiological Special Diagnostics, Statens Serum Institut, Copenhagen, Denmark, Artillerivej 5, 2300 Copenahgen S","Albertsen lab, Department of Chemistry and Bioscience, Aalborg University, Denmark",Rasmus Kirkegaard et al
EPI_ISL_429355,"Department of Virus and Microbiological Special Diagnostics, Statens Serum Institut, Copenhagen, Denmark, Artillerivej 5, 2300 Copenahgen S","Albertsen lab, Department of Chemistry and Bioscience, Aalborg University, Denmark",Rasmus Kirkegaard et al
EPI_ISL_429356,"Department of Virus and Microbiological Special Diagnostics, Statens Serum Institut, Copenhagen, Denmark, Artillerivej 5, 2300 Copenahgen S","Albertsen lab, Department of Chemistry and Bioscience, Aalborg University, Denmark",Rasmus Kirkegaard et al
EPI_ISL_429357,"Department of Virus and Microbiological Special Diagnostics, Statens Serum Institut, Copenhagen, Denmark, Artillerivej 5, 2300 Copenahgen S","Albertsen lab, Department of Chemistry and Bioscience, Aalborg University, Denmark",Rasmus Kirkegaard et al
EPI_ISL_429358,"Department of Virus and Microbiological Special Diagnostics, Statens Serum Institut, Copenhagen, Denmark, Artillerivej 5, 2300 Copenahgen S","Albertsen lab, Department of Chemistry and Bioscience, Aalborg University, Denmark",Rasmus Kirkegaard et al
EPI_ISL_429359,"Department of Virus and Microbiological Special Diagnostics, Statens Serum Institut, Copenhagen, Denmark, Artillerivej 5, 2300 Copenahgen S","Albertsen lab, Department of Chemistry and Bioscience, Aalborg University, Denmark",Rasmus Kirkegaard et al
EPI_ISL_429360,"Department of Virus and Microbiological Special Diagnostics, Statens Serum Institut, Copenhagen, Denmark, Artillerivej 5, 2300 Copenahgen S","Albertsen lab, Department of Chemistry and Bioscience, Aalborg University, Denmark",Rasmus Kirkegaard et al
EPI_ISL_429361,"Department of Virus and Microbiological Special Diagnostics, Statens Serum Institut, Copenhagen, Denmark, Artillerivej 5, 2300 Copenahgen S","Albertsen lab, Department of Chemistry and Bioscience, Aalborg University, Denmark",Rasmus Kirkegaard et al
EPI_ISL_429362,"Department of Virus and Microbiological Special Diagnostics, Statens Serum Institut, Copenhagen, Denmark, Artillerivej 5, 2300 Copenahgen S","Albertsen lab, Department of Chemistry and Bioscience, Aalborg University, Denmark",Rasmus Kirkegaard et al
EPI_ISL_429363,"Department of Virus and Microbiological Special Diagnostics, Statens Serum Institut, Copenhagen, Denmark, Artillerivej 5, 2300 Copenahgen S","Albertsen lab, Department of Chemistry and Bioscience, Aalborg University, Denmark",Rasmus Kirkegaard et al
EPI_ISL_429364,"Department of Virus and Microbiological Special Diagnostics, Statens Serum Institut, Copenhagen, Denmark, Artillerivej 5, 2300 Copenahgen S","Albertsen lab, Department of Chemistry and Bioscience, Aalborg University, Denmark",Rasmus Kirkegaard et al
EPI_ISL_429365,"Department of Virus and Microbiological Special Diagnostics, Statens Serum Institut, Copenhagen, Denmark, Artillerivej 5, 2300 Copenahgen S","Albertsen lab, Department of Chemistry and Bioscience, Aalborg University, Denmark",Rasmus Kirkegaard et al
EPI_ISL_429366,"Department of Virus and Microbiological Special Diagnostics, Statens Serum Institut, Copenhagen, Denmark, Artillerivej 5, 2300 Copenahgen S","Albertsen lab, Department of Chemistry and Bioscience, Aalborg University, Denmark",Rasmus Kirkegaard et al
EPI_ISL_429367,"Department of Virus and Microbiological Special Diagnostics, Statens Serum Institut, Copenhagen, Denmark, Artillerivej 5, 2300 Copenahgen S","Albertsen lab, Department of Chemistry and Bioscience, Aalborg University, Denmark",Rasmus Kirkegaard et al
EPI_ISL_429368,"Department of Virus and Microbiological Special Diagnostics, Statens Serum Institut, Copenhagen, Denmark, Artillerivej 5, 2300 Copenahgen S","Albertsen lab, Department of Chemistry and Bioscience, Aalborg University, Denmark",Rasmus Kirkegaard et al
EPI_ISL_429369,"Department of Virus and Microbiological Special Diagnostics, Statens Serum Institut, Copenhagen, Denmark, Artillerivej 5, 2300 Copenahgen S","Albertsen lab, Department of Chemistry and Bioscience, Aalborg University, Denmark",Rasmus Kirkegaard et al
EPI_ISL_429370,"Department of Virus and Microbiological Special Diagnostics, Statens Serum Institut, Copenhagen, Denmark, Artillerivej 5, 2300 Copenahgen S","Albertsen lab, Department of Chemistry and Bioscience, Aalborg University, Denmark",Rasmus Kirkegaard et al
EPI_ISL_429371,"Department of Virus and Microbiological Special Diagnostics, Statens Serum Institut, Copenhagen, Denmark, Artillerivej 5, 2300 Copenahgen S","Albertsen lab, Department of Chemistry and Bioscience, Aalborg University, Denmark",Rasmus Kirkegaard et al
EPI_ISL_429372,"Department of Virus and Microbiological Special Diagnostics, Statens Serum Institut, Copenhagen, Denmark, Artillerivej 5, 2300 Copenahgen S","Albertsen lab, Department of Chemistry and Bioscience, Aalborg University, Denmark",Rasmus Kirkegaard et al
EPI_ISL_429373,"Department of Virus and Microbiological Special Diagnostics, Statens Serum Institut, Copenhagen, Denmark, Artillerivej 5, 2300 Copenahgen S","Albertsen lab, Department of Chemistry and Bioscience, Aalborg University, Denmark",Rasmus Kirkegaard et al
EPI_ISL_429374,"Department of Virus and Microbiological Special Diagnostics, Statens Serum Institut, Copenhagen, Denmark, Artillerivej 5, 2300 Copenahgen S","Albertsen lab, Department of Chemistry and Bioscience, Aalborg University, Denmark",Rasmus Kirkegaard et al
EPI_ISL_429375,"Department of Virus and Microbiological Special Diagnostics, Statens Serum Institut, Copenhagen, Denmark, Artillerivej 5, 2300 Copenahgen S","Albertsen lab, Department of Chemistry and Bioscience, Aalborg University, Denmark",Rasmus Kirkegaard et al
EPI_ISL_429376,"Department of Virus and Microbiological Special Diagnostics, Statens Serum Institut, Copenhagen, Denmark, Artillerivej 5, 2300 Copenahgen S","Albertsen lab, Department of Chemistry and Bioscience, Aalborg University, Denmark",Rasmus Kirkegaard et al
EPI_ISL_429377,"Department of Virus and Microbiological Special Diagnostics, Statens Serum Institut, Copenhagen, Denmark, Artillerivej 5, 2300 Copenahgen S","Albertsen lab, Department of Chemistry and Bioscience, Aalborg University, Denmark",Rasmus Kirkegaard et al
EPI_ISL_429378,"Department of Virus and Microbiological Special Diagnostics, Statens Serum Institut, Copenhagen, Denmark, Artillerivej 5, 2300 Copenahgen S","Albertsen lab, Department of Chemistry and Bioscience, Aalborg University, Denmark",Rasmus Kirkegaard et al
EPI_ISL_429379,"Department of Virus and Microbiological Special Diagnostics, Statens Serum Institut, Copenhagen, Denmark, Artillerivej 5, 2300 Copenahgen S","Albertsen lab, Department of Chemistry and Bioscience, Aalborg University, Denmark",Rasmus Kirkegaard et al
EPI_ISL_429381,"Department of Virus and Microbiological Special Diagnostics, Statens Serum Institut, Copenhagen, Denmark, Artillerivej 5, 2300 Copenahgen S","Albertsen lab, Department of Chemistry and Bioscience, Aalborg University, Denmark",Rasmus Kirkegaard et al
EPI_ISL_429382,"Department of Virus and Microbiological Special Diagnostics, Statens Serum Institut, Copenhagen, Denmark, Artillerivej 5, 2300 Copenahgen S","Albertsen lab, Department of Chemistry and Bioscience, Aalborg University, Denmark",Rasmus Kirkegaard et al
EPI_ISL_429383,"Department of Virus and Microbiological Special Diagnostics, Statens Serum Institut, Copenhagen, Denmark, Artillerivej 5, 2300 Copenahgen S","Albertsen lab, Department of Chemistry and Bioscience, Aalborg University, Denmark",Rasmus Kirkegaard et al
EPI_ISL_429384,"Department of Virus and Microbiological Special Diagnostics, Statens Serum Institut, Copenhagen, Denmark, Artillerivej 5, 2300 Copenahgen S","Albertsen lab, Department of Chemistry and Bioscience, Aalborg University, Denmark",Rasmus Kirkegaard et al
EPI_ISL_429385,"Department of Virus and Microbiological Special Diagnostics, Statens Serum Institut, Copenhagen, Denmark, Artillerivej 5, 2300 Copenahgen S","Albertsen lab, Department of Chemistry and Bioscience, Aalborg University, Denmark",Rasmus Kirkegaard et al
EPI_ISL_429386,"Department of Virus and Microbiological Special Diagnostics, Statens Serum Institut, Copenhagen, Denmark, Artillerivej 5, 2300 Copenahgen S","Albertsen lab, Department of Chemistry and Bioscience, Aalborg University, Denmark",Rasmus Kirkegaard et al
EPI_ISL_429387,"Department of Virus and Microbiological Special Diagnostics, Statens Serum Institut, Copenhagen, Denmark, Artillerivej 5, 2300 Copenahgen S","Albertsen lab, Department of Chemistry and Bioscience, Aalborg University, Denmark",Rasmus Kirkegaard et al
EPI_ISL_429388,"Department of Virus and Microbiological Special Diagnostics, Statens Serum Institut, Copenhagen, Denmark, Artillerivej 5, 2300 Copenahgen S","Albertsen lab, Department of Chemistry and Bioscience, Aalborg University, Denmark",Rasmus Kirkegaard et al
EPI_ISL_429389,"Department of Virus and Microbiological Special Diagnostics, Statens Serum Institut, Copenhagen, Denmark, Artillerivej 5, 2300 Copenahgen S","Albertsen lab, Department of Chemistry and Bioscience, Aalborg University, Denmark",Rasmus Kirkegaard et al
EPI_ISL_429390,"Department of Virus and Microbiological Special Diagnostics, Statens Serum Institut, Copenhagen, Denmark, Artillerivej 5, 2300 Copenahgen S","Albertsen lab, Department of Chemistry and Bioscience, Aalborg University, Denmark",Rasmus Kirkegaard et al
EPI_ISL_429391,"Department of Virus and Microbiological Special Diagnostics, Statens Serum Institut, Copenhagen, Denmark, Artillerivej 5, 2300 Copenahgen S","Albertsen lab, Department of Chemistry and Bioscience, Aalborg University, Denmark",Rasmus Kirkegaard et al
EPI_ISL_429392,"Department of Virus and Microbiological Special Diagnostics, Statens Serum Institut, Copenhagen, Denmark, Artillerivej 5, 2300 Copenahgen S","Albertsen lab, Department of Chemistry and Bioscience, Aalborg University, Denmark",Rasmus Kirkegaard et al
EPI_ISL_429393,"Department of Virus and Microbiological Special Diagnostics, Statens Serum Institut, Copenhagen, Denmark, Artillerivej 5, 2300 Copenahgen S","Albertsen lab, Department of Chemistry and Bioscience, Aalborg University, Denmark",Rasmus Kirkegaard et al
EPI_ISL_429394,"Department of Virus and Microbiological Special Diagnostics, Statens Serum Institut, Copenhagen, Denmark, Artillerivej 5, 2300 Copenahgen S","Albertsen lab, Department of Chemistry and Bioscience, Aalborg University, Denmark",Rasmus Kirkegaard et al
EPI_ISL_429395,"Department of Virus and Microbiological Special Diagnostics, Statens Serum Institut, Copenhagen, Denmark, Artillerivej 5, 2300 Copenahgen S","Albertsen lab, Department of Chemistry and Bioscience, Aalborg University, Denmark",Rasmus Kirkegaard et al
EPI_ISL_429396,"Department of Virus and Microbiological Special Diagnostics, Statens Serum Institut, Copenhagen, Denmark, Artillerivej 5, 2300 Copenahgen S","Albertsen lab, Department of Chemistry and Bioscience, Aalborg University, Denmark",Rasmus Kirkegaard et al
EPI_ISL_429397,"Department of Virus and Microbiological Special Diagnostics, Statens Serum Institut, Copenhagen, Denmark, Artillerivej 5, 2300 Copenahgen S","Albertsen lab, Department of Chemistry and Bioscience, Aalborg University, Denmark",Rasmus Kirkegaard et al
EPI_ISL_429398,"Department of Virus and Microbiological Special Diagnostics, Statens Serum Institut, Copenhagen, Denmark, Artillerivej 5, 2300 Copenahgen S","Albertsen lab, Department of Chemistry and Bioscience, Aalborg University, Denmark",Rasmus Kirkegaard et al
EPI_ISL_429399,"Department of Virus and Microbiological Special Diagnostics, Statens Serum Institut, Copenhagen, Denmark, Artillerivej 5, 2300 Copenahgen S","Albertsen lab, Department of Chemistry and Bioscience, Aalborg University, Denmark",Rasmus Kirkegaard et al
EPI_ISL_429400,"Department of Virus and Microbiological Special Diagnostics, Statens Serum Institut, Copenhagen, Denmark, Artillerivej 5, 2300 Copenahgen S","Albertsen lab, Department of Chemistry and Bioscience, Aalborg University, Denmark",Rasmus Kirkegaard et al
EPI_ISL_429401,"Department of Virus and Microbiological Special Diagnostics, Statens Serum Institut, Copenhagen, Denmark, Artillerivej 5, 2300 Copenahgen S","Albertsen lab, Department of Chemistry and Bioscience, Aalborg University, Denmark",Rasmus Kirkegaard et al
EPI_ISL_429402,"Department of Virus and Microbiological Special Diagnostics, Statens Serum Institut, Copenhagen, Denmark, Artillerivej 5, 2300 Copenahgen S","Albertsen lab, Department of Chemistry and Bioscience, Aalborg University, Denmark",Rasmus Kirkegaard et al
EPI_ISL_429403,"Department of Virus and Microbiological Special Diagnostics, Statens Serum Institut, Copenhagen, Denmark, Artillerivej 5, 2300 Copenahgen S","Albertsen lab, Department of Chemistry and Bioscience, Aalborg University, Denmark",Rasmus Kirkegaard et al
EPI_ISL_429404,"Department of Virus and Microbiological Special Diagnostics, Statens Serum Institut, Copenhagen, Denmark, Artillerivej 5, 2300 Copenahgen S","Albertsen lab, Department of Chemistry and Bioscience, Aalborg University, Denmark",Rasmus Kirkegaard et al
EPI_ISL_429405,"Department of Virus and Microbiological Special Diagnostics, Statens Serum Institut, Copenhagen, Denmark, Artillerivej 5, 2300 Copenahgen S","Albertsen lab, Department of Chemistry and Bioscience, Aalborg University, Denmark",Rasmus Kirkegaard et al
EPI_ISL_429406,"Department of Virus and Microbiological Special Diagnostics, Statens Serum Institut, Copenhagen, Denmark, Artillerivej 5, 2300 Copenahgen S","Albertsen lab, Department of Chemistry and Bioscience, Aalborg University, Denmark",Rasmus Kirkegaard et al
EPI_ISL_429407,"Department of Virus and Microbiological Special Diagnostics, Statens Serum Institut, Copenhagen, Denmark, Artillerivej 5, 2300 Copenahgen S","Albertsen lab, Department of Chemistry and Bioscience, Aalborg University, Denmark",Rasmus Kirkegaard et al
EPI_ISL_429408,"Department of Virus and Microbiological Special Diagnostics, Statens Serum Institut, Copenhagen, Denmark, Artillerivej 5, 2300 Copenahgen S","Albertsen lab, Department of Chemistry and Bioscience, Aalborg University, Denmark",Rasmus Kirkegaard et al
EPI_ISL_429409,"Department of Virus and Microbiological Special Diagnostics, Statens Serum Institut, Copenhagen, Denmark, Artillerivej 5, 2300 Copenahgen S","Albertsen lab, Department of Chemistry and Bioscience, Aalborg University, Denmark",Rasmus Kirkegaard et al
EPI_ISL_429410,"Department of Virus and Microbiological Special Diagnostics, Statens Serum Institut, Copenhagen, Denmark, Artillerivej 5, 2300 Copenahgen S","Albertsen lab, Department of Chemistry and Bioscience, Aalborg University, Denmark",Rasmus Kirkegaard et al
EPI_ISL_429411,"Department of Virus and Microbiological Special Diagnostics, Statens Serum Institut, Copenhagen, Denmark, Artillerivej 5, 2300 Copenahgen S","Albertsen lab, Department of Chemistry and Bioscience, Aalborg University, Denmark",Rasmus Kirkegaard et al
EPI_ISL_429412,"Department of Virus and Microbiological Special Diagnostics, Statens Serum Institut, Copenhagen, Denmark, Artillerivej 5, 2300 Copenahgen S","Albertsen lab, Department of Chemistry and Bioscience, Aalborg University, Denmark",Rasmus Kirkegaard et al
EPI_ISL_429413,"Department of Virus and Microbiological Special Diagnostics, Statens Serum Institut, Copenhagen, Denmark, Artillerivej 5, 2300 Copenahgen S","Albertsen lab, Department of Chemistry and Bioscience, Aalborg University, Denmark",Rasmus Kirkegaard et al
EPI_ISL_429414,"Department of Virus and Microbiological Special Diagnostics, Statens Serum Institut, Copenhagen, Denmark, Artillerivej 5, 2300 Copenahgen S","Albertsen lab, Department of Chemistry and Bioscience, Aalborg University, Denmark",Rasmus Kirkegaard et al
EPI_ISL_429416,"Department of Virus and Microbiological Special Diagnostics, Statens Serum Institut, Copenhagen, Denmark, Artillerivej 5, 2300 Copenahgen S","Albertsen lab, Department of Chemistry and Bioscience, Aalborg University, Denmark",Rasmus Kirkegaard et al
EPI_ISL_429417,"Department of Virus and Microbiological Special Diagnostics, Statens Serum Institut, Copenhagen, Denmark, Artillerivej 5, 2300 Copenahgen S","Albertsen lab, Department of Chemistry and Bioscience, Aalborg University, Denmark",Rasmus Kirkegaard et al
EPI_ISL_429418,"Department of Virus and Microbiological Special Diagnostics, Statens Serum Institut, Copenhagen, Denmark, Artillerivej 5, 2300 Copenahgen S","Albertsen lab, Department of Chemistry and Bioscience, Aalborg University, Denmark",Rasmus Kirkegaard et al
EPI_ISL_429419,"Department of Virus and Microbiological Special Diagnostics, Statens Serum Institut, Copenhagen, Denmark, Artillerivej 5, 2300 Copenahgen S","Albertsen lab, Department of Chemistry and Bioscience, Aalborg University, Denmark",Rasmus Kirkegaard et al
EPI_ISL_429420,"Department of Virus and Microbiological Special Diagnostics, Statens Serum Institut, Copenhagen, Denmark, Artillerivej 5, 2300 Copenahgen S","Albertsen lab, Department of Chemistry and Bioscience, Aalborg University, Denmark",Rasmus Kirkegaard et al
EPI_ISL_429421,"Department of Virus and Microbiological Special Diagnostics, Statens Serum Institut, Copenhagen, Denmark, Artillerivej 5, 2300 Copenahgen S","Albertsen lab, Department of Chemistry and Bioscience, Aalborg University, Denmark",Rasmus Kirkegaard et al
EPI_ISL_429422,"Department of Virus and Microbiological Special Diagnostics, Statens Serum Institut, Copenhagen, Denmark, Artillerivej 5, 2300 Copenahgen S","Albertsen lab, Department of Chemistry and Bioscience, Aalborg University, Denmark",Rasmus Kirkegaard et al
EPI_ISL_429423,"Department of Virus and Microbiological Special Diagnostics, Statens Serum Institut, Copenhagen, Denmark, Artillerivej 5, 2300 Copenahgen S","Albertsen lab, Department of Chemistry and Bioscience, Aalborg University, Denmark",Rasmus Kirkegaard et al
EPI_ISL_429424,"Department of Virus and Microbiological Special Diagnostics, Statens Serum Institut, Copenhagen, Denmark, Artillerivej 5, 2300 Copenahgen S","Albertsen lab, Department of Chemistry and Bioscience, Aalborg University, Denmark",Rasmus Kirkegaard et al
EPI_ISL_429425,"Department of Virus and Microbiological Special Diagnostics, Statens Serum Institut, Copenhagen, Denmark, Artillerivej 5, 2300 Copenahgen S","Albertsen lab, Department of Chemistry and Bioscience, Aalborg University, Denmark",Rasmus Kirkegaard et al
EPI_ISL_429426,"Department of Virus and Microbiological Special Diagnostics, Statens Serum Institut, Copenhagen, Denmark, Artillerivej 5, 2300 Copenahgen S","Albertsen lab, Department of Chemistry and Bioscience, Aalborg University, Denmark",Rasmus Kirkegaard et al
EPI_ISL_429427,"Department of Virus and Microbiological Special Diagnostics, Statens Serum Institut, Copenhagen, Denmark, Artillerivej 5, 2300 Copenahgen S","Albertsen lab, Department of Chemistry and Bioscience, Aalborg University, Denmark",Rasmus Kirkegaard et al
EPI_ISL_429428,"Department of Virus and Microbiological Special Diagnostics, Statens Serum Institut, Copenhagen, Denmark, Artillerivej 5, 2300 Copenahgen S","Albertsen lab, Department of Chemistry and Bioscience, Aalborg University, Denmark",Rasmus Kirkegaard et al
EPI_ISL_429429,"Department of Virus and Microbiological Special Diagnostics, Statens Serum Institut, Copenhagen, Denmark, Artillerivej 5, 2300 Copenahgen S","Albertsen lab, Department of Chemistry and Bioscience, Aalborg University, Denmark",Rasmus Kirkegaard et al
EPI_ISL_429430,"Department of Virus and Microbiological Special Diagnostics, Statens Serum Institut, Copenhagen, Denmark, Artillerivej 5, 2300 Copenahgen S","Albertsen lab, Department of Chemistry and Bioscience, Aalborg University, Denmark",Rasmus Kirkegaard et al
EPI_ISL_429431,"Department of Virus and Microbiological Special Diagnostics, Statens Serum Institut, Copenhagen, Denmark, Artillerivej 5, 2300 Copenahgen S","Albertsen lab, Department of Chemistry and Bioscience, Aalborg University, Denmark",Rasmus Kirkegaard et al
EPI_ISL_429432,"Department of Virus and Microbiological Special Diagnostics, Statens Serum Institut, Copenhagen, Denmark, Artillerivej 5, 2300 Copenahgen S","Albertsen lab, Department of Chemistry and Bioscience, Aalborg University, Denmark",Rasmus Kirkegaard et al
EPI_ISL_429433,"Department of Virus and Microbiological Special Diagnostics, Statens Serum Institut, Copenhagen, Denmark, Artillerivej 5, 2300 Copenahgen S","Albertsen lab, Department of Chemistry and Bioscience, Aalborg University, Denmark",Rasmus Kirkegaard et al
EPI_ISL_429434,"Department of Virus and Microbiological Special Diagnostics, Statens Serum Institut, Copenhagen, Denmark, Artillerivej 5, 2300 Copenahgen S","Albertsen lab, Department of Chemistry and Bioscience, Aalborg University, Denmark",Rasmus Kirkegaard et al
EPI_ISL_429435,"Department of Virus and Microbiological Special Diagnostics, Statens Serum Institut, Copenhagen, Denmark, Artillerivej 5, 2300 Copenahgen S","Albertsen lab, Department of Chemistry and Bioscience, Aalborg University, Denmark",Rasmus Kirkegaard et al
EPI_ISL_429436,"Department of Virus and Microbiological Special Diagnostics, Statens Serum Institut, Copenhagen, Denmark, Artillerivej 5, 2300 Copenahgen S","Albertsen lab, Department of Chemistry and Bioscience, Aalborg University, Denmark",Rasmus Kirkegaard et al
EPI_ISL_429437,"Department of Virus and Microbiological Special Diagnostics, Statens Serum Institut, Copenhagen, Denmark, Artillerivej 5, 2300 Copenahgen S","Albertsen lab, Department of Chemistry and Bioscience, Aalborg University, Denmark",Rasmus Kirkegaard et al
EPI_ISL_429438,"Department of Virus and Microbiological Special Diagnostics, Statens Serum Institut, Copenhagen, Denmark, Artillerivej 5, 2300 Copenahgen S","Albertsen lab, Department of Chemistry and Bioscience, Aalborg University, Denmark",Rasmus Kirkegaard et al
EPI_ISL_429439,"Department of Virus and Microbiological Special Diagnostics, Statens Serum Institut, Copenhagen, Denmark, Artillerivej 5, 2300 Copenahgen S","Albertsen lab, Department of Chemistry and Bioscience, Aalborg University, Denmark",Rasmus Kirkegaard et al
EPI_ISL_429440,"Department of Virus and Microbiological Special Diagnostics, Statens Serum Institut, Copenhagen, Denmark, Artillerivej 5, 2300 Copenahgen S","Albertsen lab, Department of Chemistry and Bioscience, Aalborg University, Denmark",Rasmus Kirkegaard et al
EPI_ISL_429441,"Department of Virus and Microbiological Special Diagnostics, Statens Serum Institut, Copenhagen, Denmark, Artillerivej 5, 2300 Copenahgen S","Albertsen lab, Department of Chemistry and Bioscience, Aalborg University, Denmark",Rasmus Kirkegaard et al
EPI_ISL_429442,"Department of Virus and Microbiological Special Diagnostics, Statens Serum Institut, Copenhagen, Denmark, Artillerivej 5, 2300 Copenahgen S","Albertsen lab, Department of Chemistry and Bioscience, Aalborg University, Denmark",Rasmus Kirkegaard et al
EPI_ISL_429443,"Department of Virus and Microbiological Special Diagnostics, Statens Serum Institut, Copenhagen, Denmark, Artillerivej 5, 2300 Copenahgen S","Albertsen lab, Department of Chemistry and Bioscience, Aalborg University, Denmark",Rasmus Kirkegaard et al
EPI_ISL_429444,"Department of Virus and Microbiological Special Diagnostics, Statens Serum Institut, Copenhagen, Denmark, Artillerivej 5, 2300 Copenahgen S","Albertsen lab, Department of Chemistry and Bioscience, Aalborg University, Denmark",Rasmus Kirkegaard et al
EPI_ISL_429446,"Department of Virus and Microbiological Special Diagnostics, Statens Serum Institut, Copenhagen, Denmark, Artillerivej 5, 2300 Copenahgen S","Albertsen lab, Department of Chemistry and Bioscience, Aalborg University, Denmark",Rasmus Kirkegaard et al
EPI_ISL_429447,"Department of Virus and Microbiological Special Diagnostics, Statens Serum Institut, Copenhagen, Denmark, Artillerivej 5, 2300 Copenahgen S","Albertsen lab, Department of Chemistry and Bioscience, Aalborg University, Denmark",Rasmus Kirkegaard et al
EPI_ISL_429448,"Department of Virus and Microbiological Special Diagnostics, Statens Serum Institut, Copenhagen, Denmark, Artillerivej 5, 2300 Copenahgen S","Albertsen lab, Department of Chemistry and Bioscience, Aalborg University, Denmark",Rasmus Kirkegaard et al
EPI_ISL_429449,"Department of Virus and Microbiological Special Diagnostics, Statens Serum Institut, Copenhagen, Denmark, Artillerivej 5, 2300 Copenahgen S","Albertsen lab, Department of Chemistry and Bioscience, Aalborg University, Denmark",Rasmus Kirkegaard et al
EPI_ISL_429450,"Department of Virus and Microbiological Special Diagnostics, Statens Serum Institut, Copenhagen, Denmark, Artillerivej 5, 2300 Copenahgen S","Albertsen lab, Department of Chemistry and Bioscience, Aalborg University, Denmark",Rasmus Kirkegaard et al
EPI_ISL_429451,"Department of Virus and Microbiological Special Diagnostics, Statens Serum Institut, Copenhagen, Denmark, Artillerivej 5, 2300 Copenahgen S","Albertsen lab, Department of Chemistry and Bioscience, Aalborg University, Denmark",Rasmus Kirkegaard et al
EPI_ISL_429452,"Department of Virus and Microbiological Special Diagnostics, Statens Serum Institut, Copenhagen, Denmark, Artillerivej 5, 2300 Copenahgen S","Albertsen lab, Department of Chemistry and Bioscience, Aalborg University, Denmark",Rasmus Kirkegaard et al
EPI_ISL_429453,"Department of Virus and Microbiological Special Diagnostics, Statens Serum Institut, Copenhagen, Denmark, Artillerivej 5, 2300 Copenahgen S","Albertsen lab, Department of Chemistry and Bioscience, Aalborg University, Denmark",Rasmus Kirkegaard et al
EPI_ISL_429454,"Department of Virus and Microbiological Special Diagnostics, Statens Serum Institut, Copenhagen, Denmark, Artillerivej 5, 2300 Copenahgen S","Albertsen lab, Department of Chemistry and Bioscience, Aalborg University, Denmark",Rasmus Kirkegaard et al
EPI_ISL_429455,"Department of Virus and Microbiological Special Diagnostics, Statens Serum Institut, Copenhagen, Denmark, Artillerivej 5, 2300 Copenahgen S","Albertsen lab, Department of Chemistry and Bioscience, Aalborg University, Denmark",Rasmus Kirkegaard et al
EPI_ISL_429456,"Department of Virus and Microbiological Special Diagnostics, Statens Serum Institut, Copenhagen, Denmark, Artillerivej 5, 2300 Copenahgen S","Albertsen lab, Department of Chemistry and Bioscience, Aalborg University, Denmark",Rasmus Kirkegaard et al
EPI_ISL_429458,"Department of Virus and Microbiological Special Diagnostics, Statens Serum Institut, Copenhagen, Denmark, Artillerivej 5, 2300 Copenahgen S","Albertsen lab, Department of Chemistry and Bioscience, Aalborg University, Denmark",Rasmus Kirkegaard et al
EPI_ISL_429460,"Department of Virus and Microbiological Special Diagnostics, Statens Serum Institut, Copenhagen, Denmark, Artillerivej 5, 2300 Copenahgen S","Albertsen lab, Department of Chemistry and Bioscience, Aalborg University, Denmark",Rasmus Kirkegaard et al
EPI_ISL_429461,"Department of Virus and Microbiological Special Diagnostics, Statens Serum Institut, Copenhagen, Denmark, Artillerivej 5, 2300 Copenahgen S","Albertsen lab, Department of Chemistry and Bioscience, Aalborg University, Denmark",Rasmus Kirkegaard et al
EPI_ISL_429463,"Department of Virus and Microbiological Special Diagnostics, Statens Serum Institut, Copenhagen, Denmark, Artillerivej 5, 2300 Copenahgen S","Albertsen lab, Department of Chemistry and Bioscience, Aalborg University, Denmark",Rasmus Kirkegaard et al
EPI_ISL_429464,"Department of Virus and Microbiological Special Diagnostics, Statens Serum Institut, Copenhagen, Denmark, Artillerivej 5, 2300 Copenahgen S","Albertsen lab, Department of Chemistry and Bioscience, Aalborg University, Denmark",Rasmus Kirkegaard et al
EPI_ISL_429465,"Department of Virus and Microbiological Special Diagnostics, Statens Serum Institut, Copenhagen, Denmark, Artillerivej 5, 2300 Copenahgen S","Albertsen lab, Department of Chemistry and Bioscience, Aalborg University, Denmark",Rasmus Kirkegaard et al
EPI_ISL_429466,"Department of Virus and Microbiological Special Diagnostics, Statens Serum Institut, Copenhagen, Denmark, Artillerivej 5, 2300 Copenahgen S","Albertsen lab, Department of Chemistry and Bioscience, Aalborg University, Denmark",Rasmus Kirkegaard et al
EPI_ISL_429467,"Department of Virus and Microbiological Special Diagnostics, Statens Serum Institut, Copenhagen, Denmark, Artillerivej 5, 2300 Copenahgen S","Albertsen lab, Department of Chemistry and Bioscience, Aalborg University, Denmark",Rasmus Kirkegaard et al
EPI_ISL_429468,"Department of Virus and Microbiological Special Diagnostics, Statens Serum Institut, Copenhagen, Denmark, Artillerivej 5, 2300 Copenahgen S","Albertsen lab, Department of Chemistry and Bioscience, Aalborg University, Denmark",Rasmus Kirkegaard et al
EPI_ISL_429469,"Department of Virus and Microbiological Special Diagnostics, Statens Serum Institut, Copenhagen, Denmark, Artillerivej 5, 2300 Copenahgen S","Albertsen lab, Department of Chemistry and Bioscience, Aalborg University, Denmark",Rasmus Kirkegaard et al
EPI_ISL_429471,"Department of Virus and Microbiological Special Diagnostics, Statens Serum Institut, Copenhagen, Denmark, Artillerivej 5, 2300 Copenahgen S","Albertsen lab, Department of Chemistry and Bioscience, Aalborg University, Denmark",Rasmus Kirkegaard et al
EPI_ISL_429472,"Department of Virus and Microbiological Special Diagnostics, Statens Serum Institut, Copenhagen, Denmark, Artillerivej 5, 2300 Copenahgen S","Albertsen lab, Department of Chemistry and Bioscience, Aalborg University, Denmark",Rasmus Kirkegaard et al
EPI_ISL_429473,"Department of Virus and Microbiological Special Diagnostics, Statens Serum Institut, Copenhagen, Denmark, Artillerivej 5, 2300 Copenahgen S","Albertsen lab, Department of Chemistry and Bioscience, Aalborg University, Denmark",Rasmus Kirkegaard et al
EPI_ISL_429474,"Department of Virus and Microbiological Special Diagnostics, Statens Serum Institut, Copenhagen, Denmark, Artillerivej 5, 2300 Copenahgen S","Albertsen lab, Department of Chemistry and Bioscience, Aalborg University, Denmark",Rasmus Kirkegaard et al
EPI_ISL_429475,"Department of Virus and Microbiological Special Diagnostics, Statens Serum Institut, Copenhagen, Denmark, Artillerivej 5, 2300 Copenahgen S","Albertsen lab, Department of Chemistry and Bioscience, Aalborg University, Denmark",Rasmus Kirkegaard et al
EPI_ISL_429476,"Department of Virus and Microbiological Special Diagnostics, Statens Serum Institut, Copenhagen, Denmark, Artillerivej 5, 2300 Copenahgen S","Albertsen lab, Department of Chemistry and Bioscience, Aalborg University, Denmark",Rasmus Kirkegaard et al
EPI_ISL_429477,"Department of Virus and Microbiological Special Diagnostics, Statens Serum Institut, Copenhagen, Denmark, Artillerivej 5, 2300 Copenahgen S","Albertsen lab, Department of Chemistry and Bioscience, Aalborg University, Denmark",Rasmus Kirkegaard et al
EPI_ISL_429478,"Department of Virus and Microbiological Special Diagnostics, Statens Serum Institut, Copenhagen, Denmark, Artillerivej 5, 2300 Copenahgen S","Albertsen lab, Department of Chemistry and Bioscience, Aalborg University, Denmark",Rasmus Kirkegaard et al
EPI_ISL_429479,"Department of Virus and Microbiological Special Diagnostics, Statens Serum Institut, Copenhagen, Denmark, Artillerivej 5, 2300 Copenahgen S","Albertsen lab, Department of Chemistry and Bioscience, Aalborg University, Denmark",Rasmus Kirkegaard et al
EPI_ISL_429480,"Department of Virus and Microbiological Special Diagnostics, Statens Serum Institut, Copenhagen, Denmark, Artillerivej 5, 2300 Copenahgen S","Albertsen lab, Department of Chemistry and Bioscience, Aalborg University, Denmark",Rasmus Kirkegaard et al
EPI_ISL_429481,"Department of Virus and Microbiological Special Diagnostics, Statens Serum Institut, Copenhagen, Denmark, Artillerivej 5, 2300 Copenahgen S","Albertsen lab, Department of Chemistry and Bioscience, Aalborg University, Denmark",Rasmus Kirkegaard et al
EPI_ISL_429482,"Department of Virus and Microbiological Special Diagnostics, Statens Serum Institut, Copenhagen, Denmark, Artillerivej 5, 2300 Copenahgen S","Albertsen lab, Department of Chemistry and Bioscience, Aalborg University, Denmark",Rasmus Kirkegaard et al
EPI_ISL_429483,"Department of Virus and Microbiological Special Diagnostics, Statens Serum Institut, Copenhagen, Denmark, Artillerivej 5, 2300 Copenahgen S","Albertsen lab, Department of Chemistry and Bioscience, Aalborg University, Denmark",Rasmus Kirkegaard et al
EPI_ISL_429484,"Department of Virus and Microbiological Special Diagnostics, Statens Serum Institut, Copenhagen, Denmark, Artillerivej 5, 2300 Copenahgen S","Albertsen lab, Department of Chemistry and Bioscience, Aalborg University, Denmark",Rasmus Kirkegaard et al
EPI_ISL_429485,"Department of Virus and Microbiological Special Diagnostics, Statens Serum Institut, Copenhagen, Denmark, Artillerivej 5, 2300 Copenahgen S","Albertsen lab, Department of Chemistry and Bioscience, Aalborg University, Denmark",Rasmus Kirkegaard et al
EPI_ISL_429486,"Department of Virus and Microbiological Special Diagnostics, Statens Serum Institut, Copenhagen, Denmark, Artillerivej 5, 2300 Copenahgen S","Albertsen lab, Department of Chemistry and Bioscience, Aalborg University, Denmark",Rasmus Kirkegaard et al
EPI_ISL_429487,"Department of Virus and Microbiological Special Diagnostics, Statens Serum Institut, Copenhagen, Denmark, Artillerivej 5, 2300 Copenahgen S","Albertsen lab, Department of Chemistry and Bioscience, Aalborg University, Denmark",Rasmus Kirkegaard et al
EPI_ISL_429488,"Department of Virus and Microbiological Special Diagnostics, Statens Serum Institut, Copenhagen, Denmark, Artillerivej 5, 2300 Copenahgen S","Albertsen lab, Department of Chemistry and Bioscience, Aalborg University, Denmark",Rasmus Kirkegaard et al
EPI_ISL_429489,"Department of Virus and Microbiological Special Diagnostics, Statens Serum Institut, Copenhagen, Denmark, Artillerivej 5, 2300 Copenahgen S","Albertsen lab, Department of Chemistry and Bioscience, Aalborg University, Denmark",Rasmus Kirkegaard et al
EPI_ISL_429490,"Department of Virus and Microbiological Special Diagnostics, Statens Serum Institut, Copenhagen, Denmark, Artillerivej 5, 2300 Copenahgen S","Albertsen lab, Department of Chemistry and Bioscience, Aalborg University, Denmark",Rasmus Kirkegaard et al
EPI_ISL_429491,"Department of Virus and Microbiological Special Diagnostics, Statens Serum Institut, Copenhagen, Denmark, Artillerivej 5, 2300 Copenahgen S","Albertsen lab, Department of Chemistry and Bioscience, Aalborg University, Denmark",Rasmus Kirkegaard et al
EPI_ISL_429492,"Department of Virus and Microbiological Special Diagnostics, Statens Serum Institut, Copenhagen, Denmark, Artillerivej 5, 2300 Copenahgen S","Albertsen lab, Department of Chemistry and Bioscience, Aalborg University, Denmark",Rasmus Kirkegaard et al
EPI_ISL_429493,"Department of Virus and Microbiological Special Diagnostics, Statens Serum Institut, Copenhagen, Denmark, Artillerivej 5, 2300 Copenahgen S","Albertsen lab, Department of Chemistry and Bioscience, Aalborg University, Denmark",Rasmus Kirkegaard et al
EPI_ISL_429494,"Department of Virus and Microbiological Special Diagnostics, Statens Serum Institut, Copenhagen, Denmark, Artillerivej 5, 2300 Copenahgen S","Albertsen lab, Department of Chemistry and Bioscience, Aalborg University, Denmark",Rasmus Kirkegaard et al
EPI_ISL_429495,"Department of Virus and Microbiological Special Diagnostics, Statens Serum Institut, Copenhagen, Denmark, Artillerivej 5, 2300 Copenahgen S","Albertsen lab, Department of Chemistry and Bioscience, Aalborg University, Denmark",Rasmus Kirkegaard et al
EPI_ISL_429496,"Department of Virus and Microbiological Special Diagnostics, Statens Serum Institut, Copenhagen, Denmark, Artillerivej 5, 2300 Copenahgen S","Albertsen lab, Department of Chemistry and Bioscience, Aalborg University, Denmark",Rasmus Kirkegaard et al
EPI_ISL_429497,"Department of Virus and Microbiological Special Diagnostics, Statens Serum Institut, Copenhagen, Denmark, Artillerivej 5, 2300 Copenahgen S","Albertsen lab, Department of Chemistry and Bioscience, Aalborg University, Denmark",Rasmus Kirkegaard et al
EPI_ISL_429499,"Department of Virus and Microbiological Special Diagnostics, Statens Serum Institut, Copenhagen, Denmark, Artillerivej 5, 2300 Copenahgen S","Albertsen lab, Department of Chemistry and Bioscience, Aalborg University, Denmark",Rasmus Kirkegaard et al
EPI_ISL_429500,"Department of Virus and Microbiological Special Diagnostics, Statens Serum Institut, Copenhagen, Denmark, Artillerivej 5, 2300 Copenahgen S","Albertsen lab, Department of Chemistry and Bioscience, Aalborg University, Denmark",Rasmus Kirkegaard et al
EPI_ISL_429501,"Department of Virus and Microbiological Special Diagnostics, Statens Serum Institut, Copenhagen, Denmark, Artillerivej 5, 2300 Copenahgen S","Albertsen lab, Department of Chemistry and Bioscience, Aalborg University, Denmark",Rasmus Kirkegaard et al
EPI_ISL_429502,"Department of Virus and Microbiological Special Diagnostics, Statens Serum Institut, Copenhagen, Denmark, Artillerivej 5, 2300 Copenahgen S","Albertsen lab, Department of Chemistry and Bioscience, Aalborg University, Denmark",Rasmus Kirkegaard et al
EPI_ISL_429503,"Department of Virus and Microbiological Special Diagnostics, Statens Serum Institut, Copenhagen, Denmark, Artillerivej 5, 2300 Copenahgen S","Albertsen lab, Department of Chemistry and Bioscience, Aalborg University, Denmark",Rasmus Kirkegaard et al
EPI_ISL_429504,"Department of Virus and Microbiological Special Diagnostics, Statens Serum Institut, Copenhagen, Denmark, Artillerivej 5, 2300 Copenahgen S","Albertsen lab, Department of Chemistry and Bioscience, Aalborg University, Denmark",Rasmus Kirkegaard et al
EPI_ISL_429505,"Department of Virus and Microbiological Special Diagnostics, Statens Serum Institut, Copenhagen, Denmark, Artillerivej 5, 2300 Copenahgen S","Albertsen lab, Department of Chemistry and Bioscience, Aalborg University, Denmark",Rasmus Kirkegaard et al
EPI_ISL_429506,"Department of Virus and Microbiological Special Diagnostics, Statens Serum Institut, Copenhagen, Denmark, Artillerivej 5, 2300 Copenahgen S","Albertsen lab, Department of Chemistry and Bioscience, Aalborg University, Denmark",Rasmus Kirkegaard et al
EPI_ISL_429507,"Department of Virus and Microbiological Special Diagnostics, Statens Serum Institut, Copenhagen, Denmark, Artillerivej 5, 2300 Copenahgen S","Albertsen lab, Department of Chemistry and Bioscience, Aalborg University, Denmark",Rasmus Kirkegaard et al
EPI_ISL_429508,"Department of Virus and Microbiological Special Diagnostics, Statens Serum Institut, Copenhagen, Denmark, Artillerivej 5, 2300 Copenahgen S","Albertsen lab, Department of Chemistry and Bioscience, Aalborg University, Denmark",Rasmus Kirkegaard et al
EPI_ISL_429509,"Department of Virus and Microbiological Special Diagnostics, Statens Serum Institut, Copenhagen, Denmark, Artillerivej 5, 2300 Copenahgen S","Albertsen lab, Department of Chemistry and Bioscience, Aalborg University, Denmark",Rasmus Kirkegaard et al
EPI_ISL_429510,"Department of Virus and Microbiological Special Diagnostics, Statens Serum Institut, Copenhagen, Denmark, Artillerivej 5, 2300 Copenahgen S","Albertsen lab, Department of Chemistry and Bioscience, Aalborg University, Denmark",Rasmus Kirkegaard et al
EPI_ISL_429511,"Department of Virus and Microbiological Special Diagnostics, Statens Serum Institut, Copenhagen, Denmark, Artillerivej 5, 2300 Copenahgen S","Albertsen lab, Department of Chemistry and Bioscience, Aalborg University, Denmark",Rasmus Kirkegaard et al
EPI_ISL_429512,"Department of Virus and Microbiological Special Diagnostics, Statens Serum Institut, Copenhagen, Denmark, Artillerivej 5, 2300 Copenahgen S","Albertsen lab, Department of Chemistry and Bioscience, Aalborg University, Denmark",Rasmus Kirkegaard et al
EPI_ISL_429513,"Department of Virus and Microbiological Special Diagnostics, Statens Serum Institut, Copenhagen, Denmark, Artillerivej 5, 2300 Copenahgen S","Albertsen lab, Department of Chemistry and Bioscience, Aalborg University, Denmark",Rasmus Kirkegaard et al
EPI_ISL_429514,"Department of Virus and Microbiological Special Diagnostics, Statens Serum Institut, Copenhagen, Denmark, Artillerivej 5, 2300 Copenahgen S","Albertsen lab, Department of Chemistry and Bioscience, Aalborg University, Denmark",Rasmus Kirkegaard et al
EPI_ISL_429515,"Department of Virus and Microbiological Special Diagnostics, Statens Serum Institut, Copenhagen, Denmark, Artillerivej 5, 2300 Copenahgen S","Albertsen lab, Department of Chemistry and Bioscience, Aalborg University, Denmark",Rasmus Kirkegaard et al
EPI_ISL_429516,"Department of Virus and Microbiological Special Diagnostics, Statens Serum Institut, Copenhagen, Denmark, Artillerivej 5, 2300 Copenahgen S","Albertsen lab, Department of Chemistry and Bioscience, Aalborg University, Denmark",Rasmus Kirkegaard et al
EPI_ISL_429517,"Department of Virus and Microbiological Special Diagnostics, Statens Serum Institut, Copenhagen, Denmark, Artillerivej 5, 2300 Copenahgen S","Albertsen lab, Department of Chemistry and Bioscience, Aalborg University, Denmark",Rasmus Kirkegaard et al
EPI_ISL_429518,"Department of Virus and Microbiological Special Diagnostics, Statens Serum Institut, Copenhagen, Denmark, Artillerivej 5, 2300 Copenahgen S","Albertsen lab, Department of Chemistry and Bioscience, Aalborg University, Denmark",Rasmus Kirkegaard et al
EPI_ISL_429519,"Department of Virus and Microbiological Special Diagnostics, Statens Serum Institut, Copenhagen, Denmark, Artillerivej 5, 2300 Copenahgen S","Albertsen lab, Department of Chemistry and Bioscience, Aalborg University, Denmark",Rasmus Kirkegaard et al
EPI_ISL_429520,"Department of Virus and Microbiological Special Diagnostics, Statens Serum Institut, Copenhagen, Denmark, Artillerivej 5, 2300 Copenahgen S","Albertsen lab, Department of Chemistry and Bioscience, Aalborg University, Denmark",Rasmus Kirkegaard et al
EPI_ISL_429521,"Department of Virus and Microbiological Special Diagnostics, Statens Serum Institut, Copenhagen, Denmark, Artillerivej 5, 2300 Copenahgen S","Albertsen lab, Department of Chemistry and Bioscience, Aalborg University, Denmark",Rasmus Kirkegaard et al
EPI_ISL_429522,"Department of Virus and Microbiological Special Diagnostics, Statens Serum Institut, Copenhagen, Denmark, Artillerivej 5, 2300 Copenahgen S","Albertsen lab, Department of Chemistry and Bioscience, Aalborg University, Denmark",Rasmus Kirkegaard et al
EPI_ISL_429524,"Department of Virus and Microbiological Special Diagnostics, Statens Serum Institut, Copenhagen, Denmark, Artillerivej 5, 2300 Copenahgen S","Albertsen lab, Department of Chemistry and Bioscience, Aalborg University, Denmark",Rasmus Kirkegaard et al
EPI_ISL_429525,"Department of Virus and Microbiological Special Diagnostics, Statens Serum Institut, Copenhagen, Denmark, Artillerivej 5, 2300 Copenahgen S","Albertsen lab, Department of Chemistry and Bioscience, Aalborg University, Denmark",Rasmus Kirkegaard et al
EPI_ISL_429526,"Department of Virus and Microbiological Special Diagnostics, Statens Serum Institut, Copenhagen, Denmark, Artillerivej 5, 2300 Copenahgen S","Albertsen lab, Department of Chemistry and Bioscience, Aalborg University, Denmark",Rasmus Kirkegaard et al
EPI_ISL_429527,"Department of Virus and Microbiological Special Diagnostics, Statens Serum Institut, Copenhagen, Denmark, Artillerivej 5, 2300 Copenahgen S","Albertsen lab, Department of Chemistry and Bioscience, Aalborg University, Denmark",Rasmus Kirkegaard et al
EPI_ISL_429528,"Department of Virus and Microbiological Special Diagnostics, Statens Serum Institut, Copenhagen, Denmark, Artillerivej 5, 2300 Copenahgen S","Albertsen lab, Department of Chemistry and Bioscience, Aalborg University, Denmark",Rasmus Kirkegaard et al
EPI_ISL_429529,"Department of Virus and Microbiological Special Diagnostics, Statens Serum Institut, Copenhagen, Denmark, Artillerivej 5, 2300 Copenahgen S","Albertsen lab, Department of Chemistry and Bioscience, Aalborg University, Denmark",Rasmus Kirkegaard et al
EPI_ISL_429530,"Department of Virus and Microbiological Special Diagnostics, Statens Serum Institut, Copenhagen, Denmark, Artillerivej 5, 2300 Copenahgen S","Albertsen lab, Department of Chemistry and Bioscience, Aalborg University, Denmark",Rasmus Kirkegaard et al
EPI_ISL_429531,"Department of Virus and Microbiological Special Diagnostics, Statens Serum Institut, Copenhagen, Denmark, Artillerivej 5, 2300 Copenahgen S","Albertsen lab, Department of Chemistry and Bioscience, Aalborg University, Denmark",Rasmus Kirkegaard et al
EPI_ISL_429532,"Department of Virus and Microbiological Special Diagnostics, Statens Serum Institut, Copenhagen, Denmark, Artillerivej 5, 2300 Copenahgen S","Albertsen lab, Department of Chemistry and Bioscience, Aalborg University, Denmark",Rasmus Kirkegaard et al
EPI_ISL_429533,"Department of Virus and Microbiological Special Diagnostics, Statens Serum Institut, Copenhagen, Denmark, Artillerivej 5, 2300 Copenahgen S","Albertsen lab, Department of Chemistry and Bioscience, Aalborg University, Denmark",Rasmus Kirkegaard et al
EPI_ISL_429534,"Department of Virus and Microbiological Special Diagnostics, Statens Serum Institut, Copenhagen, Denmark, Artillerivej 5, 2300 Copenahgen S","Albertsen lab, Department of Chemistry and Bioscience, Aalborg University, Denmark",Rasmus Kirkegaard et al
EPI_ISL_429535,"Department of Virus and Microbiological Special Diagnostics, Statens Serum Institut, Copenhagen, Denmark, Artillerivej 5, 2300 Copenahgen S","Albertsen lab, Department of Chemistry and Bioscience, Aalborg University, Denmark",Rasmus Kirkegaard et al
EPI_ISL_429536,"Department of Virus and Microbiological Special Diagnostics, Statens Serum Institut, Copenhagen, Denmark, Artillerivej 5, 2300 Copenahgen S","Albertsen lab, Department of Chemistry and Bioscience, Aalborg University, Denmark",Rasmus Kirkegaard et al
EPI_ISL_429537,"Department of Virus and Microbiological Special Diagnostics, Statens Serum Institut, Copenhagen, Denmark, Artillerivej 5, 2300 Copenahgen S","Albertsen lab, Department of Chemistry and Bioscience, Aalborg University, Denmark",Rasmus Kirkegaard et al
EPI_ISL_429538,"Department of Virus and Microbiological Special Diagnostics, Statens Serum Institut, Copenhagen, Denmark, Artillerivej 5, 2300 Copenahgen S","Albertsen lab, Department of Chemistry and Bioscience, Aalborg University, Denmark",Rasmus Kirkegaard et al
EPI_ISL_429539,"Department of Virus and Microbiological Special Diagnostics, Statens Serum Institut, Copenhagen, Denmark, Artillerivej 5, 2300 Copenahgen S","Albertsen lab, Department of Chemistry and Bioscience, Aalborg University, Denmark",Rasmus Kirkegaard et al
EPI_ISL_429540,"Department of Virus and Microbiological Special Diagnostics, Statens Serum Institut, Copenhagen, Denmark, Artillerivej 5, 2300 Copenahgen S","Albertsen lab, Department of Chemistry and Bioscience, Aalborg University, Denmark",Rasmus Kirkegaard et al
EPI_ISL_429541,"Department of Virus and Microbiological Special Diagnostics, Statens Serum Institut, Copenhagen, Denmark, Artillerivej 5, 2300 Copenahgen S","Albertsen lab, Department of Chemistry and Bioscience, Aalborg University, Denmark",Rasmus Kirkegaard et al
EPI_ISL_429542,"Department of Virus and Microbiological Special Diagnostics, Statens Serum Institut, Copenhagen, Denmark, Artillerivej 5, 2300 Copenahgen S","Albertsen lab, Department of Chemistry and Bioscience, Aalborg University, Denmark",Rasmus Kirkegaard et al
EPI_ISL_429543,"Department of Virus and Microbiological Special Diagnostics, Statens Serum Institut, Copenhagen, Denmark, Artillerivej 5, 2300 Copenahgen S","Albertsen lab, Department of Chemistry and Bioscience, Aalborg University, Denmark",Rasmus Kirkegaard et al
EPI_ISL_429544,"Department of Virus and Microbiological Special Diagnostics, Statens Serum Institut, Copenhagen, Denmark, Artillerivej 5, 2300 Copenahgen S","Albertsen lab, Department of Chemistry and Bioscience, Aalborg University, Denmark",Rasmus Kirkegaard et al
EPI_ISL_429545,"Department of Virus and Microbiological Special Diagnostics, Statens Serum Institut, Copenhagen, Denmark, Artillerivej 5, 2300 Copenahgen S","Albertsen lab, Department of Chemistry and Bioscience, Aalborg University, Denmark",Rasmus Kirkegaard et al
EPI_ISL_429546,"Department of Virus and Microbiological Special Diagnostics, Statens Serum Institut, Copenhagen, Denmark, Artillerivej 5, 2300 Copenahgen S","Albertsen lab, Department of Chemistry and Bioscience, Aalborg University, Denmark",Rasmus Kirkegaard et al
EPI_ISL_429547,"Department of Virus and Microbiological Special Diagnostics, Statens Serum Institut, Copenhagen, Denmark, Artillerivej 5, 2300 Copenahgen S","Albertsen lab, Department of Chemistry and Bioscience, Aalborg University, Denmark",Rasmus Kirkegaard et al
EPI_ISL_429548,"Department of Virus and Microbiological Special Diagnostics, Statens Serum Institut, Copenhagen, Denmark, Artillerivej 5, 2300 Copenahgen S","Albertsen lab, Department of Chemistry and Bioscience, Aalborg University, Denmark",Rasmus Kirkegaard et al
EPI_ISL_429549,"Department of Virus and Microbiological Special Diagnostics, Statens Serum Institut, Copenhagen, Denmark, Artillerivej 5, 2300 Copenahgen S","Albertsen lab, Department of Chemistry and Bioscience, Aalborg University, Denmark",Rasmus Kirkegaard et al
EPI_ISL_429550,"Department of Virus and Microbiological Special Diagnostics, Statens Serum Institut, Copenhagen, Denmark, Artillerivej 5, 2300 Copenahgen S","Albertsen lab, Department of Chemistry and Bioscience, Aalborg University, Denmark",Rasmus Kirkegaard et al
EPI_ISL_429551,"Department of Virus and Microbiological Special Diagnostics, Statens Serum Institut, Copenhagen, Denmark, Artillerivej 5, 2300 Copenahgen S","Albertsen lab, Department of Chemistry and Bioscience, Aalborg University, Denmark",Rasmus Kirkegaard et al
EPI_ISL_429552,"Department of Virus and Microbiological Special Diagnostics, Statens Serum Institut, Copenhagen, Denmark, Artillerivej 5, 2300 Copenahgen S","Albertsen lab, Department of Chemistry and Bioscience, Aalborg University, Denmark",Rasmus Kirkegaard et al
EPI_ISL_429553,"Department of Virus and Microbiological Special Diagnostics, Statens Serum Institut, Copenhagen, Denmark, Artillerivej 5, 2300 Copenahgen S","Albertsen lab, Department of Chemistry and Bioscience, Aalborg University, Denmark",Rasmus Kirkegaard et al
EPI_ISL_429554,"Department of Virus and Microbiological Special Diagnostics, Statens Serum Institut, Copenhagen, Denmark, Artillerivej 5, 2300 Copenahgen S","Albertsen lab, Department of Chemistry and Bioscience, Aalborg University, Denmark",Rasmus Kirkegaard et al
EPI_ISL_429555,"Department of Virus and Microbiological Special Diagnostics, Statens Serum Institut, Copenhagen, Denmark, Artillerivej 5, 2300 Copenahgen S","Albertsen lab, Department of Chemistry and Bioscience, Aalborg University, Denmark",Rasmus Kirkegaard et al
EPI_ISL_429556,"Department of Virus and Microbiological Special Diagnostics, Statens Serum Institut, Copenhagen, Denmark, Artillerivej 5, 2300 Copenahgen S","Albertsen lab, Department of Chemistry and Bioscience, Aalborg University, Denmark",Rasmus Kirkegaard et al
EPI_ISL_429557,"Department of Virus and Microbiological Special Diagnostics, Statens Serum Institut, Copenhagen, Denmark, Artillerivej 5, 2300 Copenahgen S","Albertsen lab, Department of Chemistry and Bioscience, Aalborg University, Denmark",Rasmus Kirkegaard et al
EPI_ISL_429558,"Department of Virus and Microbiological Special Diagnostics, Statens Serum Institut, Copenhagen, Denmark, Artillerivej 5, 2300 Copenahgen S","Albertsen lab, Department of Chemistry and Bioscience, Aalborg University, Denmark",Rasmus Kirkegaard et al
EPI_ISL_429559,"Department of Virus and Microbiological Special Diagnostics, Statens Serum Institut, Copenhagen, Denmark, Artillerivej 5, 2300 Copenahgen S","Albertsen lab, Department of Chemistry and Bioscience, Aalborg University, Denmark",Rasmus Kirkegaard et al
EPI_ISL_429560,"Department of Virus and Microbiological Special Diagnostics, Statens Serum Institut, Copenhagen, Denmark, Artillerivej 5, 2300 Copenahgen S","Albertsen lab, Department of Chemistry and Bioscience, Aalborg University, Denmark",Rasmus Kirkegaard et al
EPI_ISL_429561,"Department of Virus and Microbiological Special Diagnostics, Statens Serum Institut, Copenhagen, Denmark, Artillerivej 5, 2300 Copenahgen S","Albertsen lab, Department of Chemistry and Bioscience, Aalborg University, Denmark",Rasmus Kirkegaard et al
EPI_ISL_429562,"Department of Virus and Microbiological Special Diagnostics, Statens Serum Institut, Copenhagen, Denmark, Artillerivej 5, 2300 Copenahgen S","Albertsen lab, Department of Chemistry and Bioscience, Aalborg University, Denmark",Rasmus Kirkegaard et al
EPI_ISL_429563,"Department of Virus and Microbiological Special Diagnostics, Statens Serum Institut, Copenhagen, Denmark, Artillerivej 5, 2300 Copenahgen S","Albertsen lab, Department of Chemistry and Bioscience, Aalborg University, Denmark",Rasmus Kirkegaard et al
EPI_ISL_429564,"Department of Virus and Microbiological Special Diagnostics, Statens Serum Institut, Copenhagen, Denmark, Artillerivej 5, 2300 Copenahgen S","Albertsen lab, Department of Chemistry and Bioscience, Aalborg University, Denmark",Rasmus Kirkegaard et al
EPI_ISL_429565,"Department of Virus and Microbiological Special Diagnostics, Statens Serum Institut, Copenhagen, Denmark, Artillerivej 5, 2300 Copenahgen S","Albertsen lab, Department of Chemistry and Bioscience, Aalborg University, Denmark",Rasmus Kirkegaard et al
EPI_ISL_429566,"Department of Virus and Microbiological Special Diagnostics, Statens Serum Institut, Copenhagen, Denmark, Artillerivej 5, 2300 Copenahgen S","Albertsen lab, Department of Chemistry and Bioscience, Aalborg University, Denmark",Rasmus Kirkegaard et al
EPI_ISL_429567,"Department of Virus and Microbiological Special Diagnostics, Statens Serum Institut, Copenhagen, Denmark, Artillerivej 5, 2300 Copenahgen S","Albertsen lab, Department of Chemistry and Bioscience, Aalborg University, Denmark",Rasmus Kirkegaard et al
EPI_ISL_429569,"Department of Virus and Microbiological Special Diagnostics, Statens Serum Institut, Copenhagen, Denmark, Artillerivej 5, 2300 Copenahgen S","Albertsen lab, Department of Chemistry and Bioscience, Aalborg University, Denmark",Rasmus Kirkegaard et al
EPI_ISL_429570,"Department of Virus and Microbiological Special Diagnostics, Statens Serum Institut, Copenhagen, Denmark, Artillerivej 5, 2300 Copenahgen S","Albertsen lab, Department of Chemistry and Bioscience, Aalborg University, Denmark",Rasmus Kirkegaard et al
EPI_ISL_429571,"Department of Virus and Microbiological Special Diagnostics, Statens Serum Institut, Copenhagen, Denmark, Artillerivej 5, 2300 Copenahgen S","Albertsen lab, Department of Chemistry and Bioscience, Aalborg University, Denmark",Rasmus Kirkegaard et al
EPI_ISL_429572,"Department of Virus and Microbiological Special Diagnostics, Statens Serum Institut, Copenhagen, Denmark, Artillerivej 5, 2300 Copenahgen S","Albertsen lab, Department of Chemistry and Bioscience, Aalborg University, Denmark",Rasmus Kirkegaard et al
EPI_ISL_429573,"Department of Virus and Microbiological Special Diagnostics, Statens Serum Institut, Copenhagen, Denmark, Artillerivej 5, 2300 Copenahgen S","Albertsen lab, Department of Chemistry and Bioscience, Aalborg University, Denmark",Rasmus Kirkegaard et al
EPI_ISL_429574,"Department of Virus and Microbiological Special Diagnostics, Statens Serum Institut, Copenhagen, Denmark, Artillerivej 5, 2300 Copenahgen S","Albertsen lab, Department of Chemistry and Bioscience, Aalborg University, Denmark",Rasmus Kirkegaard et al
EPI_ISL_429575,"Department of Virus and Microbiological Special Diagnostics, Statens Serum Institut, Copenhagen, Denmark, Artillerivej 5, 2300 Copenahgen S","Albertsen lab, Department of Chemistry and Bioscience, Aalborg University, Denmark",Rasmus Kirkegaard et al
EPI_ISL_429576,"Department of Virus and Microbiological Special Diagnostics, Statens Serum Institut, Copenhagen, Denmark, Artillerivej 5, 2300 Copenahgen S","Albertsen lab, Department of Chemistry and Bioscience, Aalborg University, Denmark",Rasmus Kirkegaard et al
EPI_ISL_429577,"Department of Virus and Microbiological Special Diagnostics, Statens Serum Institut, Copenhagen, Denmark, Artillerivej 5, 2300 Copenahgen S","Albertsen lab, Department of Chemistry and Bioscience, Aalborg University, Denmark",Rasmus Kirkegaard et al
EPI_ISL_429578,"Department of Virus and Microbiological Special Diagnostics, Statens Serum Institut, Copenhagen, Denmark, Artillerivej 5, 2300 Copenahgen S","Albertsen lab, Department of Chemistry and Bioscience, Aalborg University, Denmark",Rasmus Kirkegaard et al
EPI_ISL_429579,"Department of Virus and Microbiological Special Diagnostics, Statens Serum Institut, Copenhagen, Denmark, Artillerivej 5, 2300 Copenahgen S","Albertsen lab, Department of Chemistry and Bioscience, Aalborg University, Denmark",Rasmus Kirkegaard et al
EPI_ISL_429580,"Department of Virus and Microbiological Special Diagnostics, Statens Serum Institut, Copenhagen, Denmark, Artillerivej 5, 2300 Copenahgen S","Albertsen lab, Department of Chemistry and Bioscience, Aalborg University, Denmark",Rasmus Kirkegaard et al
EPI_ISL_429581,"Department of Virus and Microbiological Special Diagnostics, Statens Serum Institut, Copenhagen, Denmark, Artillerivej 5, 2300 Copenahgen S","Albertsen lab, Department of Chemistry and Bioscience, Aalborg University, Denmark",Rasmus Kirkegaard et al
EPI_ISL_429582,"Department of Virus and Microbiological Special Diagnostics, Statens Serum Institut, Copenhagen, Denmark, Artillerivej 5, 2300 Copenahgen S","Albertsen lab, Department of Chemistry and Bioscience, Aalborg University, Denmark",Rasmus Kirkegaard et al
EPI_ISL_429583,"Department of Virus and Microbiological Special Diagnostics, Statens Serum Institut, Copenhagen, Denmark, Artillerivej 5, 2300 Copenahgen S","Albertsen lab, Department of Chemistry and Bioscience, Aalborg University, Denmark",Rasmus Kirkegaard et al
EPI_ISL_429584,"Department of Virus and Microbiological Special Diagnostics, Statens Serum Institut, Copenhagen, Denmark, Artillerivej 5, 2300 Copenahgen S","Albertsen lab, Department of Chemistry and Bioscience, Aalborg University, Denmark",Rasmus Kirkegaard et al
EPI_ISL_429585,"Department of Virus and Microbiological Special Diagnostics, Statens Serum Institut, Copenhagen, Denmark, Artillerivej 5, 2300 Copenahgen S","Albertsen lab, Department of Chemistry and Bioscience, Aalborg University, Denmark",Rasmus Kirkegaard et al
EPI_ISL_429586,"Department of Virus and Microbiological Special Diagnostics, Statens Serum Institut, Copenhagen, Denmark, Artillerivej 5, 2300 Copenahgen S","Albertsen lab, Department of Chemistry and Bioscience, Aalborg University, Denmark",Rasmus Kirkegaard et al
EPI_ISL_429587,"Department of Virus and Microbiological Special Diagnostics, Statens Serum Institut, Copenhagen, Denmark, Artillerivej 5, 2300 Copenahgen S","Albertsen lab, Department of Chemistry and Bioscience, Aalborg University, Denmark",Rasmus Kirkegaard et al
EPI_ISL_429588,"Department of Virus and Microbiological Special Diagnostics, Statens Serum Institut, Copenhagen, Denmark, Artillerivej 5, 2300 Copenahgen S","Albertsen lab, Department of Chemistry and Bioscience, Aalborg University, Denmark",Rasmus Kirkegaard et al
EPI_ISL_429589,"Department of Virus and Microbiological Special Diagnostics, Statens Serum Institut, Copenhagen, Denmark, Artillerivej 5, 2300 Copenahgen S","Albertsen lab, Department of Chemistry and Bioscience, Aalborg University, Denmark",Rasmus Kirkegaard et al
EPI_ISL_429590,"Department of Virus and Microbiological Special Diagnostics, Statens Serum Institut, Copenhagen, Denmark, Artillerivej 5, 2300 Copenahgen S","Albertsen lab, Department of Chemistry and Bioscience, Aalborg University, Denmark",Rasmus Kirkegaard et al
EPI_ISL_416142,"Department of Virus and Microbiological Special diagnostics, Statens Serum Institut, Copenhagen, Denmark.",Statens Serum Institute,Morten Rasmussen et al
EPI_ISL_416143,"Department of Virus and Microbiological Special diagnostics, Statens Serum Institut, Copenhagen, Denmark.",ViFU,Morten Rasmussen et al
EPI_ISL_416144,"Department of Virus and Microbiological Special diagnostics, Statens Serum Institut, Copenhagen, Denmark.",ViFU,Morten Rasmussen et al
EPI_ISL_416153,"Department of Virus and Microbiological Special diagnostics, Statens Serum Institut, Copenhagen, Denmark.",ViFU,Morten Rasmussen et al
EPI_ISL_416140,"Department of Virus and Microbiological Special diagnostics, Statens Serum Institut, Copenhagen, Denmark.",Statens Serum Institute,Morten Rasmussen et al
EPI_ISL_416141,"Department of Virus and Microbiological Special diagnostics, Statens Serum Institut, Copenhagen, Denmark.",Statens Serum Institute,Morten Rasmussen et al
EPI_ISL_415646,"Department of Virus and Microbiological Special diagnostics, Statens Serum Institut, Copenhagen, Denmark.",ViFU,Morten Rasmussen et al
EPI_ISL_415647,"Department of Virus and Microbiological Special diagnostics, Statens Serum Institut, Copenhagen, Denmark.",Statens Serum Institute,Morten Rasmussen et al
EPI_ISL_415648,"Department of Virus and Microbiological Special diagnostics, Statens Serum Institut, Copenhagen, Denmark.",ViFU,Morten Rasmussen et al
EPI_ISL_417482,"Institute of Microbiology, Universidad San Francisco de Quito","Institute of Microbiology, Universidad San Francisco de Quito",Sully Márquez et al
EPI_ISL_422563,Institute of Microbiology Universidad San Francisco de Quito,Institute of Microbiology Universidad San Francisco de Quito,Belen Prado-Vivar et al
EPI_ISL_471267,Hospital IESS Babahoyo,"Institute of Microbiology, Universidad San Francisco de Quito",Sully Márquez et al
EPI_ISL_471268,Hospital IESS Babahoyo,"Institute of Microbiology, Universidad San Francisco de Quito",Belén Prado-Vivar et al
EPI_ISL_471271,Hospital Oncológico Solca Núcleo de Quito,"Institute of Microbiology, Universidad San Francisco de Quito",Sully Márquez et al
EPI_ISL_471270,Hospital Oncológico Solca Núcleo de Quito,"Institute of Microbiology, Universidad San Francisco de Quito",Sully Márquez et al
EPI_ISL_471269,Hospital Oncológico Solca Núcleo de Quito,"Institute of Microbiology, Universidad San Francisco de Quito",Sully Márquez et al
EPI_ISL_469275,Egyptian National Cancer Institute (ENCI),Human Genome Center,Zekri et al
EPI_ISL_468045,Egyptian National Cancer Institute (ENCI),Egyptian National Cancer Institute (ENCI),Zekri et al
EPI_ISL_468049,Egyptian National Cancer Institute (ENCI),Egyptian National Cancer Institute (ENCI),Zekri et al
EPI_ISL_468048,Egyptian National Cancer Institute (ENCI),Egyptian National Cancer Institute (ENCI),Zekri et al
EPI_ISL_468052,Egyptian National Cancer Institute (ENCI),Egyptian National Cancer Institute (ENCI),Zekri et al
EPI_ISL_468050,Egyptian National Cancer Institute (ENCI),Egyptian National Cancer Institute (ENCI),Zekri et al
EPI_ISL_468054,Egyptian National Cancer Institute (ENCI),Egyptian National Cancer Institute (ENCI),Zekri et al
EPI_ISL_468046,Egyptian National Cancer Institute (ENCI),Egyptian National Cancer Institute (ENCI),Zekri et al
EPI_ISL_468044,Egyptian National Cancer Institute (ENCI),Egyptian National Cancer Institute (ENCI),Zekri et al
EPI_ISL_468053,Egyptian National Cancer Institute (ENCI),Egyptian National Cancer Institute (ENCI),Zekri et al
EPI_ISL_468055,Egyptian National Cancer Institute (ENCI),Egyptian National Cancer Institute (ENCI),Zekri et al
EPI_ISL_468059,Egyptian National Cancer Institute (ENCI),Egyptian National Cancer Institute (ENCI),Zekri et al
EPI_ISL_468051,Egyptian National Cancer Institute (ENCI),Egyptian National Cancer Institute (ENCI),Zekri et al
EPI_ISL_468047,Egyptian National Cancer Institute (ENCI),Egyptian National Cancer Institute (ENCI),Zekri et al
EPI_ISL_468060,Egyptian National Cancer Institute (ENCI),Egyptian National Cancer Institute (ENCI),Zekri et al
EPI_ISL_468056,Egyptian National Cancer Institute (ENCI),Egyptian National Cancer Institute (ENCI),Zekri et al
EPI_ISL_468058,Egyptian National Cancer Institute (ENCI),Egyptian National Cancer Institute (ENCI),Zekri et al
EPI_ISL_468061,Egyptian National Cancer Institute (ENCI),Egyptian National Cancer Institute (ENCI),Zekri et al
EPI_ISL_468057,Egyptian National Cancer Institute (ENCI),Egyptian National Cancer Institute (ENCI),Zekri et al
EPI_ISL_468062,Egyptian National Cancer Institute (ENCI),Egyptian National Cancer Institute (ENCI),Zekri et al
EPI_ISL_430820,"Center of Scientific Excellence for Influenza Viruses, National Research Centre (NRC), Egypt.","Center of Scientific Excellence for Influenza Viruses, National Research Centre (NRC), Egypt.",Mohamed Ahmed Ali et al
EPI_ISL_430819,"Center of Scientific Excellence for Influenza Viruses,National Research Centre (NRC), Egypt.","Center of Scientific Excellence for Influenza Viruses,National Research Centre (NRC), Egypt.",Mohamed Ahmed Ali et al
EPI_ISL_412116,"Respiratory Virus Unit, Microbiology Services Colindale, Public Health England","Respiratory Virus Unit, Microbiology Services Colindale, Public Health England",Monica Galiano et al
EPI_ISL_414040,"Respiratory Virus Unit, Microbiology Services Colindale, Public Health England","Respiratory Virus Unit, Microbiology Services Colindale, Public Health England",Monica Galiano et al
EPI_ISL_414042,"Respiratory Virus Unit, Microbiology Services Colindale, Public Health England","Respiratory Virus Unit, Microbiology Services Colindale, Public Health England",Monica Galiano et al
EPI_ISL_414044,"Respiratory Virus Unit, Microbiology Services Colindale, Public Health England","Respiratory Virus Unit, Microbiology Services Colindale, Public Health England",Monica Galiano et al
EPI_ISL_464169,"Respiratory Virus Unit, Microbiology Services Colindale, Public Health England","Respiratory Virus Unit, Microbiology Services Colindale, Public Health England",PHE Covid Sequencing Team et al
EPI_ISL_464181,"Respiratory Virus Unit, Microbiology Services Colindale, Public Health England","Respiratory Virus Unit, Microbiology Services Colindale, Public Health England",PHE Covid Sequencing Team et al
EPI_ISL_464182,"Respiratory Virus Unit, Microbiology Services Colindale, Public Health England","Respiratory Virus Unit, Microbiology Services Colindale, Public Health England",PHE Covid Sequencing Team et al
EPI_ISL_464183,"Respiratory Virus Unit, Microbiology Services Colindale, Public Health England","Respiratory Virus Unit, Microbiology Services Colindale, Public Health England",PHE Covid Sequencing Team et al
EPI_ISL_464184,"Respiratory Virus Unit, Microbiology Services Colindale, Public Health England","Respiratory Virus Unit, Microbiology Services Colindale, Public Health England",PHE Covid Sequencing Team et al
EPI_ISL_414005,"Respiratory Virus Unit, Microbiology Services Colindale, Public Health England","Respiratory Virus Unit, Microbiology Services Colindale, Public Health England",Monica Galiano et al
EPI_ISL_464185,"Respiratory Virus Unit, Microbiology Services Colindale, Public Health England","Respiratory Virus Unit, Microbiology Services Colindale, Public Health England",PHE Covid Sequencing Team et al
EPI_ISL_464186,"Respiratory Virus Unit, Microbiology Services Colindale, Public Health England","Respiratory Virus Unit, Microbiology Services Colindale, Public Health England",PHE Covid Sequencing Team et al
EPI_ISL_414008,"Respiratory Virus Unit, Microbiology Services Colindale, Public Health England","Respiratory Virus Unit, Microbiology Services Colindale, Public Health England",Monica Galiano et al
EPI_ISL_464187,"Respiratory Virus Unit, Microbiology Services Colindale, Public Health England","Respiratory Virus Unit, Microbiology Services Colindale, Public Health England",PHE Covid Sequencing Team et al
EPI_ISL_464188,"Respiratory Virus Unit, Microbiology Services Colindale, Public Health England","Respiratory Virus Unit, Microbiology Services Colindale, Public Health England",PHE Covid Sequencing Team et al
EPI_ISL_414009,"Respiratory Virus Unit, Microbiology Services Colindale, Public Health England","Respiratory Virus Unit, Microbiology Services Colindale, Public Health England",Monica Galiano et al
EPI_ISL_464189,"Respiratory Virus Unit, Microbiology Services Colindale, Public Health England","Respiratory Virus Unit, Microbiology Services Colindale, Public Health England",PHE Covid Sequencing Team et al
EPI_ISL_464190,"Respiratory Virus Unit, Microbiology Services Colindale, Public Health England","Respiratory Virus Unit, Microbiology Services Colindale, Public Health England",PHE Covid Sequencing Team et al
EPI_ISL_464191,"Respiratory Virus Unit, Microbiology Services Colindale, Public Health England","Respiratory Virus Unit, Microbiology Services Colindale, Public Health England",PHE Covid Sequencing Team et al
EPI_ISL_464192,"Respiratory Virus Unit, Microbiology Services Colindale, Public Health England","Respiratory Virus Unit, Microbiology Services Colindale, Public Health England",PHE Covid Sequencing Team et al
EPI_ISL_464193,"Respiratory Virus Unit, Microbiology Services Colindale, Public Health England","Respiratory Virus Unit, Microbiology Services Colindale, Public Health England",PHE Covid Sequencing Team et al
EPI_ISL_464194,"Respiratory Virus Unit, Microbiology Services Colindale, Public Health England","Respiratory Virus Unit, Microbiology Services Colindale, Public Health England",PHE Covid Sequencing Team et al
EPI_ISL_464195,"Respiratory Virus Unit, Microbiology Services Colindale, Public Health England","Respiratory Virus Unit, Microbiology Services Colindale, Public Health England",PHE Covid Sequencing Team et al
EPI_ISL_464196,"Respiratory Virus Unit, Microbiology Services Colindale, Public Health England","Respiratory Virus Unit, Microbiology Services Colindale, Public Health England",PHE Covid Sequencing Team et al
EPI_ISL_464197,"Respiratory Virus Unit, Microbiology Services Colindale, Public Health England","Respiratory Virus Unit, Microbiology Services Colindale, Public Health England",PHE Covid Sequencing Team et al
EPI_ISL_464198,"Respiratory Virus Unit, Microbiology Services Colindale, Public Health England","Respiratory Virus Unit, Microbiology Services Colindale, Public Health England",PHE Covid Sequencing Team et al
EPI_ISL_414522,"Respiratory Virus Unit, Microbiology Services Colindale, Public Health England","Respiratory Virus Unit, Microbiology Services Colindale, Public Health England",Monica Galiano et al
EPI_ISL_464199,"Respiratory Virus Unit, Microbiology Services Colindale, Public Health England","Respiratory Virus Unit, Microbiology Services Colindale, Public Health England",PHE Covid Sequencing Team et al
EPI_ISL_464200,"Respiratory Virus Unit, Microbiology Services Colindale, Public Health England","Respiratory Virus Unit, Microbiology Services Colindale, Public Health England",PHE Covid Sequencing Team et al
EPI_ISL_414011,"Respiratory Virus Unit, Microbiology Services Colindale, Public Health England","Respiratory Virus Unit, Microbiology Services Colindale, Public Health England",Monica Galiano et al
EPI_ISL_464201,"Respiratory Virus Unit, Microbiology Services Colindale, Public Health England","Respiratory Virus Unit, Microbiology Services Colindale, Public Health England",PHE Covid Sequencing Team et al
EPI_ISL_464202,"Respiratory Virus Unit, Microbiology Services Colindale, Public Health England","Respiratory Virus Unit, Microbiology Services Colindale, Public Health England",PHE Covid Sequencing Team et al
EPI_ISL_415129,"Respiratory Virus Unit, Microbiology Services Colindale, Public Health England","Respiratory Virus Unit, Microbiology Services Colindale, Public Health England",Monica Galiano et al
EPI_ISL_464203,"Respiratory Virus Unit, Microbiology Services Colindale, Public Health England","Respiratory Virus Unit, Microbiology Services Colindale, Public Health England",PHE Covid Sequencing Team et al
EPI_ISL_464204,"Respiratory Virus Unit, Microbiology Services Colindale, Public Health England","Respiratory Virus Unit, Microbiology Services Colindale, Public Health England",PHE Covid Sequencing Team et al
EPI_ISL_464205,"Respiratory Virus Unit, Microbiology Services Colindale, Public Health England","Respiratory Virus Unit, Microbiology Services Colindale, Public Health England",PHE Covid Sequencing Team et al
EPI_ISL_464206,"Respiratory Virus Unit, Microbiology Services Colindale, Public Health England","Respiratory Virus Unit, Microbiology Services Colindale, Public Health England",PHE Covid Sequencing Team et al
EPI_ISL_464207,"Respiratory Virus Unit, Microbiology Services Colindale, Public Health England","Respiratory Virus Unit, Microbiology Services Colindale, Public Health England",PHE Covid Sequencing Team et al
EPI_ISL_414523,"Respiratory Virus Unit, Microbiology Services Colindale, Public Health England","Respiratory Virus Unit, Microbiology Services Colindale, Public Health England",Monica Galiano et al
EPI_ISL_464208,"Respiratory Virus Unit, Microbiology Services Colindale, Public Health England","Respiratory Virus Unit, Microbiology Services Colindale, Public Health England",PHE Covid Sequencing Team et al
EPI_ISL_464209,"Respiratory Virus Unit, Microbiology Services Colindale, Public Health England","Respiratory Virus Unit, Microbiology Services Colindale, Public Health England",PHE Covid Sequencing Team et al
EPI_ISL_464210,"Respiratory Virus Unit, Microbiology Services Colindale, Public Health England","Respiratory Virus Unit, Microbiology Services Colindale, Public Health England",PHE Covid Sequencing Team et al
EPI_ISL_464211,"Respiratory Virus Unit, Microbiology Services Colindale, Public Health England","Respiratory Virus Unit, Microbiology Services Colindale, Public Health England",PHE Covid Sequencing Team et al
EPI_ISL_464212,"Respiratory Virus Unit, Microbiology Services Colindale, Public Health England","Respiratory Virus Unit, Microbiology Services Colindale, Public Health England",PHE Covid Sequencing Team et al
EPI_ISL_464213,"Respiratory Virus Unit, Microbiology Services Colindale, Public Health England","Respiratory Virus Unit, Microbiology Services Colindale, Public Health England",PHE Covid Sequencing Team et al
EPI_ISL_464214,"Respiratory Virus Unit, Microbiology Services Colindale, Public Health England","Respiratory Virus Unit, Microbiology Services Colindale, Public Health England",PHE Covid Sequencing Team et al
EPI_ISL_464215,"Respiratory Virus Unit, Microbiology Services Colindale, Public Health England","Respiratory Virus Unit, Microbiology Services Colindale, Public Health England",PHE Covid Sequencing Team et al
EPI_ISL_464216,"Respiratory Virus Unit, Microbiology Services Colindale, Public Health England","Respiratory Virus Unit, Microbiology Services Colindale, Public Health England",PHE Covid Sequencing Team et al
EPI_ISL_464217,"Respiratory Virus Unit, Microbiology Services Colindale, Public Health England","Respiratory Virus Unit, Microbiology Services Colindale, Public Health England",PHE Covid Sequencing Team et al
EPI_ISL_464218,"Respiratory Virus Unit, Microbiology Services Colindale, Public Health England","Respiratory Virus Unit, Microbiology Services Colindale, Public Health England",PHE Covid Sequencing Team et al
EPI_ISL_464219,"Respiratory Virus Unit, Microbiology Services Colindale, Public Health England","Respiratory Virus Unit, Microbiology Services Colindale, Public Health England",PHE Covid Sequencing Team et al
EPI_ISL_464221,"Respiratory Virus Unit, Microbiology Services Colindale, Public Health England","Respiratory Virus Unit, Microbiology Services Colindale, Public Health England",PHE Covid Sequencing Team et al
EPI_ISL_464222,"Respiratory Virus Unit, Microbiology Services Colindale, Public Health England","Respiratory Virus Unit, Microbiology Services Colindale, Public Health England",PHE Covid Sequencing Team et al
EPI_ISL_464223,"Respiratory Virus Unit, Microbiology Services Colindale, Public Health England","Respiratory Virus Unit, Microbiology Services Colindale, Public Health England",PHE Covid Sequencing Team et al
EPI_ISL_414012,"Respiratory Virus Unit, Microbiology Services Colindale, Public Health England","Respiratory Virus Unit, Microbiology Services Colindale, Public Health England",Monica Galiano et al
EPI_ISL_414006,"Respiratory Virus Unit, Microbiology Services Colindale, Public Health England","Respiratory Virus Unit, Microbiology Services Colindale, Public Health England",Monica Galiano et al
EPI_ISL_414007,"Respiratory Virus Unit, Microbiology Services Colindale, Public Health England","Respiratory Virus Unit, Microbiology Services Colindale, Public Health England",Monica Galiano et al
EPI_ISL_464224,"Respiratory Virus Unit, Microbiology Services Colindale, Public Health England","Respiratory Virus Unit, Microbiology Services Colindale, Public Health England",PHE Covid Sequencing Team et al
EPI_ISL_464225,"Respiratory Virus Unit, Microbiology Services Colindale, Public Health England","Respiratory Virus Unit, Microbiology Services Colindale, Public Health England",PHE Covid Sequencing Team et al
EPI_ISL_464226,"Respiratory Virus Unit, Microbiology Services Colindale, Public Health England","Respiratory Virus Unit, Microbiology Services Colindale, Public Health England",PHE Covid Sequencing Team et al
EPI_ISL_415130,"Respiratory Virus Unit, Microbiology Services Colindale, Public Health England","Respiratory Virus Unit, Microbiology Services Colindale, Public Health England",Monica Galiano et al
EPI_ISL_464227,"Respiratory Virus Unit, Microbiology Services Colindale, Public Health England","Respiratory Virus Unit, Microbiology Services Colindale, Public Health England",PHE Covid Sequencing Team et al
EPI_ISL_464228,"Respiratory Virus Unit, Microbiology Services Colindale, Public Health England","Respiratory Virus Unit, Microbiology Services Colindale, Public Health England",PHE Covid Sequencing Team et al
EPI_ISL_464229,"Respiratory Virus Unit, Microbiology Services Colindale, Public Health England","Respiratory Virus Unit, Microbiology Services Colindale, Public Health England",PHE Covid Sequencing Team et al
EPI_ISL_464230,"Respiratory Virus Unit, Microbiology Services Colindale, Public Health England","Respiratory Virus Unit, Microbiology Services Colindale, Public Health England",PHE Covid Sequencing Team et al
EPI_ISL_415131,"Respiratory Virus Unit, Microbiology Services Colindale, Public Health England","Respiratory Virus Unit, Microbiology Services Colindale, Public Health England",Monica Galiano et al
EPI_ISL_414524,"Respiratory Virus Unit, Microbiology Services Colindale, Public Health England","Respiratory Virus Unit, Microbiology Services Colindale, Public Health England",Monica Galiano et al
EPI_ISL_464231,"Respiratory Virus Unit, Microbiology Services Colindale, Public Health England","Respiratory Virus Unit, Microbiology Services Colindale, Public Health England",PHE Covid Sequencing Team et al
EPI_ISL_464232,"Respiratory Virus Unit, Microbiology Services Colindale, Public Health England","Respiratory Virus Unit, Microbiology Services Colindale, Public Health England",PHE Covid Sequencing Team et al
EPI_ISL_464233,"Respiratory Virus Unit, Microbiology Services Colindale, Public Health England","Respiratory Virus Unit, Microbiology Services Colindale, Public Health England",PHE Covid Sequencing Team et al
EPI_ISL_464234,"Respiratory Virus Unit, Microbiology Services Colindale, Public Health England","Respiratory Virus Unit, Microbiology Services Colindale, Public Health England",PHE Covid Sequencing Team et al
EPI_ISL_464235,"Respiratory Virus Unit, Microbiology Services Colindale, Public Health England","Respiratory Virus Unit, Microbiology Services Colindale, Public Health England",PHE Covid Sequencing Team et al
EPI_ISL_464236,"Respiratory Virus Unit, Microbiology Services Colindale, Public Health England","Respiratory Virus Unit, Microbiology Services Colindale, Public Health England",PHE Covid Sequencing Team et al
EPI_ISL_464237,"Respiratory Virus Unit, Microbiology Services Colindale, Public Health England","Respiratory Virus Unit, Microbiology Services Colindale, Public Health England",PHE Covid Sequencing Team et al
EPI_ISL_464239,"Respiratory Virus Unit, Microbiology Services Colindale, Public Health England","Respiratory Virus Unit, Microbiology Services Colindale, Public Health England",PHE Covid Sequencing Team et al
EPI_ISL_464240,"Respiratory Virus Unit, Microbiology Services Colindale, Public Health England","Respiratory Virus Unit, Microbiology Services Colindale, Public Health England",PHE Covid Sequencing Team et al
EPI_ISL_464241,"Respiratory Virus Unit, Microbiology Services Colindale, Public Health England","Respiratory Virus Unit, Microbiology Services Colindale, Public Health England",PHE Covid Sequencing Team et al
EPI_ISL_464242,"Respiratory Virus Unit, Microbiology Services Colindale, Public Health England","Respiratory Virus Unit, Microbiology Services Colindale, Public Health England",PHE Covid Sequencing Team et al
EPI_ISL_415132,"Respiratory Virus Unit, Microbiology Services Colindale, Public Health England","Respiratory Virus Unit, Microbiology Services Colindale, Public Health England",Monica Galiano et al
EPI_ISL_464243,"Respiratory Virus Unit, Microbiology Services Colindale, Public Health England","Respiratory Virus Unit, Microbiology Services Colindale, Public Health England",PHE Covid Sequencing Team et al
EPI_ISL_464244,"Respiratory Virus Unit, Microbiology Services Colindale, Public Health England","Respiratory Virus Unit, Microbiology Services Colindale, Public Health England",PHE Covid Sequencing Team et al
EPI_ISL_464245,"Respiratory Virus Unit, Microbiology Services Colindale, Public Health England","Respiratory Virus Unit, Microbiology Services Colindale, Public Health England",PHE Covid Sequencing Team et al
EPI_ISL_464246,"Respiratory Virus Unit, Microbiology Services Colindale, Public Health England","Respiratory Virus Unit, Microbiology Services Colindale, Public Health England",PHE Covid Sequencing Team et al
EPI_ISL_464247,"Respiratory Virus Unit, Microbiology Services Colindale, Public Health England","Respiratory Virus Unit, Microbiology Services Colindale, Public Health England",PHE Covid Sequencing Team et al
EPI_ISL_464248,"Respiratory Virus Unit, Microbiology Services Colindale, Public Health England","Respiratory Virus Unit, Microbiology Services Colindale, Public Health England",PHE Covid Sequencing Team et al
EPI_ISL_415133,"Respiratory Virus Unit, Microbiology Services Colindale, Public Health England","Respiratory Virus Unit, Microbiology Services Colindale, Public Health England",Monica Galiano et al
EPI_ISL_415134,"Respiratory Virus Unit, Microbiology Services Colindale, Public Health England","Respiratory Virus Unit, Microbiology Services Colindale, Public Health England",Monica Galiano et al
EPI_ISL_464250,"Respiratory Virus Unit, Microbiology Services Colindale, Public Health England","Respiratory Virus Unit, Microbiology Services Colindale, Public Health England",PHE Covid Sequencing Team et al
EPI_ISL_464251,"Respiratory Virus Unit, Microbiology Services Colindale, Public Health England","Respiratory Virus Unit, Microbiology Services Colindale, Public Health England",PHE Covid Sequencing Team et al
EPI_ISL_415135,"Respiratory Virus Unit, Microbiology Services Colindale, Public Health England","Respiratory Virus Unit, Microbiology Services Colindale, Public Health England",Monica Galiano et al
EPI_ISL_464252,"Respiratory Virus Unit, Microbiology Services Colindale, Public Health England","Respiratory Virus Unit, Microbiology Services Colindale, Public Health England",PHE Covid Sequencing Team et al
EPI_ISL_464253,"Respiratory Virus Unit, Microbiology Services Colindale, Public Health England","Respiratory Virus Unit, Microbiology Services Colindale, Public Health England",PHE Covid Sequencing Team et al
EPI_ISL_464254,"Respiratory Virus Unit, Microbiology Services Colindale, Public Health England","Respiratory Virus Unit, Microbiology Services Colindale, Public Health England",PHE Covid Sequencing Team et al
EPI_ISL_464255,"Respiratory Virus Unit, Microbiology Services Colindale, Public Health England","Respiratory Virus Unit, Microbiology Services Colindale, Public Health England",PHE Covid Sequencing Team et al
EPI_ISL_464256,"Respiratory Virus Unit, Microbiology Services Colindale, Public Health England","Respiratory Virus Unit, Microbiology Services Colindale, Public Health England",PHE Covid Sequencing Team et al
EPI_ISL_464257,"Respiratory Virus Unit, Microbiology Services Colindale, Public Health England","Respiratory Virus Unit, Microbiology Services Colindale, Public Health England",PHE Covid Sequencing Team et al
EPI_ISL_415136,"Respiratory Virus Unit, Microbiology Services Colindale, Public Health England","Respiratory Virus Unit, Microbiology Services Colindale, Public Health England",Monica Galiano et al
EPI_ISL_415137,"Respiratory Virus Unit, Microbiology Services Colindale, Public Health England","Respiratory Virus Unit, Microbiology Services Colindale, Public Health England",Monica Galiano et al
EPI_ISL_415138,"Respiratory Virus Unit, Microbiology Services Colindale, Public Health England","Respiratory Virus Unit, Microbiology Services Colindale, Public Health England",Monica Galiano et al
EPI_ISL_415139,"Respiratory Virus Unit, Microbiology Services Colindale, Public Health England","Respiratory Virus Unit, Microbiology Services Colindale, Public Health England",Monica Galiano et al
EPI_ISL_464258,"Respiratory Virus Unit, Microbiology Services Colindale, Public Health England","Respiratory Virus Unit, Microbiology Services Colindale, Public Health England",PHE Covid Sequencing Team et al
EPI_ISL_464259,"Respiratory Virus Unit, Microbiology Services Colindale, Public Health England","Respiratory Virus Unit, Microbiology Services Colindale, Public Health England",PHE Covid Sequencing Team et al
EPI_ISL_415140,"Respiratory Virus Unit, Microbiology Services Colindale, Public Health England","Respiratory Virus Unit, Microbiology Services Colindale, Public Health England",Monica Galiano et al
EPI_ISL_415141,"Respiratory Virus Unit, Microbiology Services Colindale, Public Health England","Respiratory Virus Unit, Microbiology Services Colindale, Public Health England",Monica Galiano et al
EPI_ISL_415142,"Respiratory Virus Unit, Microbiology Services Colindale, Public Health England","Respiratory Virus Unit, Microbiology Services Colindale, Public Health England",Monica Galiano et al
EPI_ISL_415143,"Respiratory Virus Unit, Microbiology Services Colindale, Public Health England","Respiratory Virus Unit, Microbiology Services Colindale, Public Health England",Monica Galiano et al
EPI_ISL_415144,"Respiratory Virus Unit, Microbiology Services Colindale, Public Health England","Respiratory Virus Unit, Microbiology Services Colindale, Public Health England",Monica Galiano et al
EPI_ISL_415145,"Respiratory Virus Unit, Microbiology Services Colindale, Public Health England","Respiratory Virus Unit, Microbiology Services Colindale, Public Health England",Monica Galiano et al
EPI_ISL_415146,"Respiratory Virus Unit, Microbiology Services Colindale, Public Health England","Respiratory Virus Unit, Microbiology Services Colindale, Public Health England",Monica Galiano et al
EPI_ISL_464260,"Respiratory Virus Unit, Microbiology Services Colindale, Public Health England","Respiratory Virus Unit, Microbiology Services Colindale, Public Health England",PHE Covid Sequencing Team et al
EPI_ISL_415147,"Respiratory Virus Unit, Microbiology Services Colindale, Public Health England","Respiratory Virus Unit, Microbiology Services Colindale, Public Health England",Monica Galiano et al
EPI_ISL_464261,"Respiratory Virus Unit, Microbiology Services Colindale, Public Health England","Respiratory Virus Unit, Microbiology Services Colindale, Public Health England",PHE Covid Sequencing Team et al
EPI_ISL_464262,"Respiratory Virus Unit, Microbiology Services Colindale, Public Health England","Respiratory Virus Unit, Microbiology Services Colindale, Public Health England",PHE Covid Sequencing Team et al
EPI_ISL_464263,"Respiratory Virus Unit, Microbiology Services Colindale, Public Health England","Respiratory Virus Unit, Microbiology Services Colindale, Public Health England",PHE Covid Sequencing Team et al
EPI_ISL_415148,"Respiratory Virus Unit, Microbiology Services Colindale, Public Health England","Respiratory Virus Unit, Microbiology Services Colindale, Public Health England",Monica Galiano et al
EPI_ISL_464264,"Respiratory Virus Unit, Microbiology Services Colindale, Public Health England","Respiratory Virus Unit, Microbiology Services Colindale, Public Health England",PHE Covid Sequencing Team et al
EPI_ISL_464266,"Respiratory Virus Unit, Microbiology Services Colindale, Public Health England","Respiratory Virus Unit, Microbiology Services Colindale, Public Health England",PHE Covid Sequencing Team et al
EPI_ISL_464267,"Respiratory Virus Unit, Microbiology Services Colindale, Public Health England","Respiratory Virus Unit, Microbiology Services Colindale, Public Health England",PHE Covid Sequencing Team et al
EPI_ISL_464268,"Respiratory Virus Unit, Microbiology Services Colindale, Public Health England","Respiratory Virus Unit, Microbiology Services Colindale, Public Health England",PHE Covid Sequencing Team et al
EPI_ISL_464269,"Respiratory Virus Unit, Microbiology Services Colindale, Public Health England","Respiratory Virus Unit, Microbiology Services Colindale, Public Health England",PHE Covid Sequencing Team et al
EPI_ISL_464270,"Respiratory Virus Unit, Microbiology Services Colindale, Public Health England","Respiratory Virus Unit, Microbiology Services Colindale, Public Health England",PHE Covid Sequencing Team et al
EPI_ISL_464271,"Respiratory Virus Unit, Microbiology Services Colindale, Public Health England","Respiratory Virus Unit, Microbiology Services Colindale, Public Health England",PHE Covid Sequencing Team et al
EPI_ISL_464273,"Respiratory Virus Unit, Microbiology Services Colindale, Public Health England","Respiratory Virus Unit, Microbiology Services Colindale, Public Health England",PHE Covid Sequencing Team et al
EPI_ISL_464274,"Respiratory Virus Unit, Microbiology Services Colindale, Public Health England","Respiratory Virus Unit, Microbiology Services Colindale, Public Health England",PHE Covid Sequencing Team et al
EPI_ISL_464275,"Respiratory Virus Unit, Microbiology Services Colindale, Public Health England","Respiratory Virus Unit, Microbiology Services Colindale, Public Health England",PHE Covid Sequencing Team et al
EPI_ISL_464276,"Respiratory Virus Unit, Microbiology Services Colindale, Public Health England","Respiratory Virus Unit, Microbiology Services Colindale, Public Health England",PHE Covid Sequencing Team et al
EPI_ISL_464277,"Respiratory Virus Unit, Microbiology Services Colindale, Public Health England","Respiratory Virus Unit, Microbiology Services Colindale, Public Health England",PHE Covid Sequencing Team et al
EPI_ISL_464278,"Respiratory Virus Unit, Microbiology Services Colindale, Public Health England","Respiratory Virus Unit, Microbiology Services Colindale, Public Health England",PHE Covid Sequencing Team et al
EPI_ISL_464279,"Respiratory Virus Unit, Microbiology Services Colindale, Public Health England","Respiratory Virus Unit, Microbiology Services Colindale, Public Health England",PHE Covid Sequencing Team et al
EPI_ISL_464280,"Respiratory Virus Unit, Microbiology Services Colindale, Public Health England","Respiratory Virus Unit, Microbiology Services Colindale, Public Health England",PHE Covid Sequencing Team et al
EPI_ISL_464282,"Respiratory Virus Unit, Microbiology Services Colindale, Public Health England","Respiratory Virus Unit, Microbiology Services Colindale, Public Health England",PHE Covid Sequencing Team et al
EPI_ISL_464283,"Respiratory Virus Unit, Microbiology Services Colindale, Public Health England","Respiratory Virus Unit, Microbiology Services Colindale, Public Health England",PHE Covid Sequencing Team et al
EPI_ISL_464285,"Respiratory Virus Unit, Microbiology Services Colindale, Public Health England","Respiratory Virus Unit, Microbiology Services Colindale, Public Health England",PHE Covid Sequencing Team et al
EPI_ISL_464286,"Respiratory Virus Unit, Microbiology Services Colindale, Public Health England","Respiratory Virus Unit, Microbiology Services Colindale, Public Health England",PHE Covid Sequencing Team et al
EPI_ISL_464288,"Respiratory Virus Unit, Microbiology Services Colindale, Public Health England","Respiratory Virus Unit, Microbiology Services Colindale, Public Health England",PHE Covid Sequencing Team et al
EPI_ISL_417213,"Respiratory Virus Unit, Microbiology Services Colindale, Public Health England","Respiratory Virus Unit, Microbiology Services Colindale, Public Health England",Monica Galiano et al
EPI_ISL_415149,"Respiratory Virus Unit, Microbiology Services Colindale, Public Health England","Respiratory Virus Unit, Microbiology Services Colindale, Public Health England",Monica Galiano et al
EPI_ISL_417214,"Respiratory Virus Unit, Microbiology Services Colindale, Public Health England","Respiratory Virus Unit, Microbiology Services Colindale, Public Health England",Monica Galiano et al
EPI_ISL_464289,"Respiratory Virus Unit, Microbiology Services Colindale, Public Health England","Respiratory Virus Unit, Microbiology Services Colindale, Public Health England",PHE Covid Sequencing Team et al
EPI_ISL_417215,"Respiratory Virus Unit, Microbiology Services Colindale, Public Health England","Respiratory Virus Unit, Microbiology Services Colindale, Public Health England",Monica Galiano et al
EPI_ISL_417216,"Respiratory Virus Unit, Microbiology Services Colindale, Public Health England","Respiratory Virus Unit, Microbiology Services Colindale, Public Health England",Monica Galiano et al
EPI_ISL_417217,"Respiratory Virus Unit, Microbiology Services Colindale, Public Health England","Respiratory Virus Unit, Microbiology Services Colindale, Public Health England",Monica Galiano et al
EPI_ISL_417218,"Respiratory Virus Unit, Microbiology Services Colindale, Public Health England","Respiratory Virus Unit, Microbiology Services Colindale, Public Health England",Monica Galiano et al
EPI_ISL_417219,"Respiratory Virus Unit, Microbiology Services Colindale, Public Health England","Respiratory Virus Unit, Microbiology Services Colindale, Public Health England",Monica Galiano et al
EPI_ISL_452249,"Respiratory Virus Unit, Microbiology Services Colindale, Public Health England","Respiratory Virus Unit, Microbiology Services Colindale, Public Health England",Steven Platt et al
EPI_ISL_464290,"Respiratory Virus Unit, Microbiology Services Colindale, Public Health England","Respiratory Virus Unit, Microbiology Services Colindale, Public Health England",PHE Covid Sequencing Team et al
EPI_ISL_464291,"Respiratory Virus Unit, Microbiology Services Colindale, Public Health England","Respiratory Virus Unit, Microbiology Services Colindale, Public Health England",PHE Covid Sequencing Team et al
EPI_ISL_417220,"Respiratory Virus Unit, Microbiology Services Colindale, Public Health England","Respiratory Virus Unit, Microbiology Services Colindale, Public Health England",Monica Galiano et al
EPI_ISL_417221,"Respiratory Virus Unit, Microbiology Services Colindale, Public Health England","Respiratory Virus Unit, Microbiology Services Colindale, Public Health England",Monica Galiano et al
EPI_ISL_417222,"Respiratory Virus Unit, Microbiology Services Colindale, Public Health England","Respiratory Virus Unit, Microbiology Services Colindale, Public Health England",Monica Galiano et al
EPI_ISL_459958,"Respiratory Virus Unit, Microbiology Services Colindale, Public Health England","Respiratory Virus Unit, Microbiology Services Colindale, Public Health England",Steven Platt et al
EPI_ISL_464306,"Respiratory Virus Unit, Microbiology Services Colindale, Public Health England","Respiratory Virus Unit, Microbiology Services Colindale, Public Health England",PHE Covid Sequencing Team et al
EPI_ISL_464307,"Respiratory Virus Unit, Microbiology Services Colindale, Public Health England","Respiratory Virus Unit, Microbiology Services Colindale, Public Health England",PHE Covid Sequencing Team et al
EPI_ISL_464308,"Respiratory Virus Unit, Microbiology Services Colindale, Public Health England","Respiratory Virus Unit, Microbiology Services Colindale, Public Health England",PHE Covid Sequencing Team et al
EPI_ISL_464309,"Respiratory Virus Unit, Microbiology Services Colindale, Public Health England","Respiratory Virus Unit, Microbiology Services Colindale, Public Health England",PHE Covid Sequencing Team et al
EPI_ISL_464312,"Respiratory Virus Unit, Microbiology Services Colindale, Public Health England","Respiratory Virus Unit, Microbiology Services Colindale, Public Health England",PHE Covid Sequencing Team et al
EPI_ISL_464314,"Respiratory Virus Unit, Microbiology Services Colindale, Public Health England","Respiratory Virus Unit, Microbiology Services Colindale, Public Health England",PHE Covid Sequencing Team et al
EPI_ISL_417223,"Respiratory Virus Unit, Microbiology Services Colindale, Public Health England","Respiratory Virus Unit, Microbiology Services Colindale, Public Health England",Monica Galiano et al
EPI_ISL_417224,"Respiratory Virus Unit, Microbiology Services Colindale, Public Health England","Respiratory Virus Unit, Microbiology Services Colindale, Public Health England",Monica Galiano et al
EPI_ISL_464316,"Respiratory Virus Unit, Microbiology Services Colindale, Public Health England","Respiratory Virus Unit, Microbiology Services Colindale, Public Health England",PHE Covid Sequencing Team et al
EPI_ISL_417225,"Respiratory Virus Unit, Microbiology Services Colindale, Public Health England","Respiratory Virus Unit, Microbiology Services Colindale, Public Health England",Monica Galiano et al
EPI_ISL_417226,"Respiratory Virus Unit, Microbiology Services Colindale, Public Health England","Respiratory Virus Unit, Microbiology Services Colindale, Public Health England",Monica Galiano et al
EPI_ISL_464317,"Respiratory Virus Unit, Microbiology Services Colindale, Public Health England","Respiratory Virus Unit, Microbiology Services Colindale, Public Health England",PHE Covid Sequencing Team et al
EPI_ISL_417227,"Respiratory Virus Unit, Microbiology Services Colindale, Public Health England","Respiratory Virus Unit, Microbiology Services Colindale, Public Health England",Monica Galiano et al
EPI_ISL_414525,"Respiratory Virus Unit, Microbiology Services Colindale, Public Health England","Respiratory Virus Unit, Microbiology Services Colindale, Public Health England",Monica Galiano et al
EPI_ISL_417228,"Respiratory Virus Unit, Microbiology Services Colindale, Public Health England","Respiratory Virus Unit, Microbiology Services Colindale, Public Health England",Monica Galiano et al
EPI_ISL_417229,"Respiratory Virus Unit, Microbiology Services Colindale, Public Health England","Respiratory Virus Unit, Microbiology Services Colindale, Public Health England",Monica Galiano et al
EPI_ISL_417230,"Respiratory Virus Unit, Microbiology Services Colindale, Public Health England","Respiratory Virus Unit, Microbiology Services Colindale, Public Health England",Monica Galiano et al
EPI_ISL_417231,"Respiratory Virus Unit, Microbiology Services Colindale, Public Health England","Respiratory Virus Unit, Microbiology Services Colindale, Public Health England",Monica Galiano et al
EPI_ISL_417232,"Respiratory Virus Unit, Microbiology Services Colindale, Public Health England","Respiratory Virus Unit, Microbiology Services Colindale, Public Health England",Monica Galiano et al
EPI_ISL_417233,"Respiratory Virus Unit, Microbiology Services Colindale, Public Health England","Respiratory Virus Unit, Microbiology Services Colindale, Public Health England",Monica Galiano et al
EPI_ISL_417234,"Respiratory Virus Unit, Microbiology Services Colindale, Public Health England","Respiratory Virus Unit, Microbiology Services Colindale, Public Health England",Monica Galiano et al
EPI_ISL_464327,"Respiratory Virus Unit, Microbiology Services Colindale, Public Health England","Respiratory Virus Unit, Microbiology Services Colindale, Public Health England",PHE Covid Sequencing Team et al
EPI_ISL_464328,"Respiratory Virus Unit, Microbiology Services Colindale, Public Health England","Respiratory Virus Unit, Microbiology Services Colindale, Public Health England",PHE Covid Sequencing Team et al
EPI_ISL_417235,"Respiratory Virus Unit, Microbiology Services Colindale, Public Health England","Respiratory Virus Unit, Microbiology Services Colindale, Public Health England",Monica Galiano et al
EPI_ISL_464329,"Respiratory Virus Unit, Microbiology Services Colindale, Public Health England","Respiratory Virus Unit, Microbiology Services Colindale, Public Health England",PHE Covid Sequencing Team et al
EPI_ISL_464330,"Respiratory Virus Unit, Microbiology Services Colindale, Public Health England","Respiratory Virus Unit, Microbiology Services Colindale, Public Health England",PHE Covid Sequencing Team et al
EPI_ISL_414526,"Respiratory Virus Unit, Microbiology Services Colindale, Public Health England","Respiratory Virus Unit, Microbiology Services Colindale, Public Health England",Monica Galiano et al
EPI_ISL_464331,"Respiratory Virus Unit, Microbiology Services Colindale, Public Health England","Respiratory Virus Unit, Microbiology Services Colindale, Public Health England",PHE Covid Sequencing Team et al
EPI_ISL_417236,"Respiratory Virus Unit, Microbiology Services Colindale, Public Health England","Respiratory Virus Unit, Microbiology Services Colindale, Public Health England",Monica Galiano et al
EPI_ISL_417237,"Respiratory Virus Unit, Microbiology Services Colindale, Public Health England","Respiratory Virus Unit, Microbiology Services Colindale, Public Health England",Monica Galiano et al
EPI_ISL_417238,"Respiratory Virus Unit, Microbiology Services Colindale, Public Health England","Respiratory Virus Unit, Microbiology Services Colindale, Public Health England",Monica Galiano et al
EPI_ISL_417239,"Respiratory Virus Unit, Microbiology Services Colindale, Public Health England","Respiratory Virus Unit, Microbiology Services Colindale, Public Health England",Monica Galiano et al
EPI_ISL_464381,"Respiratory Virus Unit, Microbiology Services Colindale, Public Health England","Respiratory Virus Unit, Microbiology Services Colindale, Public Health England",PHE Covid Sequencing Team et al
EPI_ISL_417240,"Respiratory Virus Unit, Microbiology Services Colindale, Public Health England","Respiratory Virus Unit, Microbiology Services Colindale, Public Health England",Monica Galiano et al
EPI_ISL_417241,"Respiratory Virus Unit, Microbiology Services Colindale, Public Health England","Respiratory Virus Unit, Microbiology Services Colindale, Public Health England",Monica Galiano et al
EPI_ISL_464382,"Respiratory Virus Unit, Microbiology Services Colindale, Public Health England","Respiratory Virus Unit, Microbiology Services Colindale, Public Health England",PHE Covid Sequencing Team et al
EPI_ISL_464383,"Respiratory Virus Unit, Microbiology Services Colindale, Public Health England","Respiratory Virus Unit, Microbiology Services Colindale, Public Health England",PHE Covid Sequencing Team et al
EPI_ISL_417243,"Respiratory Virus Unit, Microbiology Services Colindale, Public Health England","Respiratory Virus Unit, Microbiology Services Colindale, Public Health England",Monica Galiano et al
EPI_ISL_417244,"Respiratory Virus Unit, Microbiology Services Colindale, Public Health England","Respiratory Virus Unit, Microbiology Services Colindale, Public Health England",Monica Galiano et al
EPI_ISL_464386,"Respiratory Virus Unit, Microbiology Services Colindale, Public Health England","Respiratory Virus Unit, Microbiology Services Colindale, Public Health England",PHE Covid Sequencing Team et al
EPI_ISL_464387,"Respiratory Virus Unit, Microbiology Services Colindale, Public Health England","Respiratory Virus Unit, Microbiology Services Colindale, Public Health England",PHE Covid Sequencing Team et al
EPI_ISL_464388,"Respiratory Virus Unit, Microbiology Services Colindale, Public Health England","Respiratory Virus Unit, Microbiology Services Colindale, Public Health England",PHE Covid Sequencing Team et al
EPI_ISL_464395,"Respiratory Virus Unit, Microbiology Services Colindale, Public Health England","Respiratory Virus Unit, Microbiology Services Colindale, Public Health England",PHE Covid Sequencing Team et al
EPI_ISL_464396,"Respiratory Virus Unit, Microbiology Services Colindale, Public Health England","Respiratory Virus Unit, Microbiology Services Colindale, Public Health England",PHE Covid Sequencing Team et al
EPI_ISL_464397,"Respiratory Virus Unit, Microbiology Services Colindale, Public Health England","Respiratory Virus Unit, Microbiology Services Colindale, Public Health England",PHE Covid Sequencing Team et al
EPI_ISL_464398,"Respiratory Virus Unit, Microbiology Services Colindale, Public Health England","Respiratory Virus Unit, Microbiology Services Colindale, Public Health England",PHE Covid Sequencing Team et al
EPI_ISL_464400,"Respiratory Virus Unit, Microbiology Services Colindale, Public Health England","Respiratory Virus Unit, Microbiology Services Colindale, Public Health England",PHE Covid Sequencing Team et al
EPI_ISL_464401,"Respiratory Virus Unit, Microbiology Services Colindale, Public Health England","Respiratory Virus Unit, Microbiology Services Colindale, Public Health England",PHE Covid Sequencing Team et al
EPI_ISL_464402,"Respiratory Virus Unit, Microbiology Services Colindale, Public Health England","Respiratory Virus Unit, Microbiology Services Colindale, Public Health England",PHE Covid Sequencing Team et al
EPI_ISL_417245,"Respiratory Virus Unit, Microbiology Services Colindale, Public Health England","Respiratory Virus Unit, Microbiology Services Colindale, Public Health England",Monica Galiano et al
EPI_ISL_464403,"Respiratory Virus Unit, Microbiology Services Colindale, Public Health England","Respiratory Virus Unit, Microbiology Services Colindale, Public Health England",PHE Covid Sequencing Team et al
EPI_ISL_464404,"Respiratory Virus Unit, Microbiology Services Colindale, Public Health England","Respiratory Virus Unit, Microbiology Services Colindale, Public Health England",PHE Covid Sequencing Team et al
EPI_ISL_464405,"Respiratory Virus Unit, Microbiology Services Colindale, Public Health England","Respiratory Virus Unit, Microbiology Services Colindale, Public Health England",PHE Covid Sequencing Team et al
EPI_ISL_464406,"Respiratory Virus Unit, Microbiology Services Colindale, Public Health England","Respiratory Virus Unit, Microbiology Services Colindale, Public Health England",PHE Covid Sequencing Team et al
EPI_ISL_464407,"Respiratory Virus Unit, Microbiology Services Colindale, Public Health England","Respiratory Virus Unit, Microbiology Services Colindale, Public Health England",PHE Covid Sequencing Team et al
EPI_ISL_452252,"Respiratory Virus Unit, Microbiology Services Colindale, Public Health England","Respiratory Virus Unit, Microbiology Services Colindale, Public Health England",Steven Platt et al
EPI_ISL_420457,"Respiratory Virus Unit, Microbiology Services Colindale, Public Health England","Respiratory Virus Unit, Microbiology Services Colindale, Public Health England",Monica Galiano et al
EPI_ISL_464408,"Respiratory Virus Unit, Microbiology Services Colindale, Public Health England","Respiratory Virus Unit, Microbiology Services Colindale, Public Health England",PHE Covid Sequencing Team et al
EPI_ISL_464409,"Respiratory Virus Unit, Microbiology Services Colindale, Public Health England","Respiratory Virus Unit, Microbiology Services Colindale, Public Health England",PHE Covid Sequencing Team et al
EPI_ISL_464410,"Respiratory Virus Unit, Microbiology Services Colindale, Public Health England","Respiratory Virus Unit, Microbiology Services Colindale, Public Health England",PHE Covid Sequencing Team et al
EPI_ISL_464411,"Respiratory Virus Unit, Microbiology Services Colindale, Public Health England","Respiratory Virus Unit, Microbiology Services Colindale, Public Health England",PHE Covid Sequencing Team et al
EPI_ISL_464412,"Respiratory Virus Unit, Microbiology Services Colindale, Public Health England","Respiratory Virus Unit, Microbiology Services Colindale, Public Health England",PHE Covid Sequencing Team et al
EPI_ISL_464413,"Respiratory Virus Unit, Microbiology Services Colindale, Public Health England","Respiratory Virus Unit, Microbiology Services Colindale, Public Health England",PHE Covid Sequencing Team et al
EPI_ISL_464414,"Respiratory Virus Unit, Microbiology Services Colindale, Public Health England","Respiratory Virus Unit, Microbiology Services Colindale, Public Health England",PHE Covid Sequencing Team et al
EPI_ISL_464415,"Respiratory Virus Unit, Microbiology Services Colindale, Public Health England","Respiratory Virus Unit, Microbiology Services Colindale, Public Health England",PHE Covid Sequencing Team et al
EPI_ISL_464416,"Respiratory Virus Unit, Microbiology Services Colindale, Public Health England","Respiratory Virus Unit, Microbiology Services Colindale, Public Health England",PHE Covid Sequencing Team et al
EPI_ISL_417246,"Respiratory Virus Unit, Microbiology Services Colindale, Public Health England","Respiratory Virus Unit, Microbiology Services Colindale, Public Health England",Monica Galiano et al
EPI_ISL_464417,"Respiratory Virus Unit, Microbiology Services Colindale, Public Health England","Respiratory Virus Unit, Microbiology Services Colindale, Public Health England",PHE Covid Sequencing Team et al
EPI_ISL_464418,"Respiratory Virus Unit, Microbiology Services Colindale, Public Health England","Respiratory Virus Unit, Microbiology Services Colindale, Public Health England",PHE Covid Sequencing Team et al
EPI_ISL_464419,"Respiratory Virus Unit, Microbiology Services Colindale, Public Health England","Respiratory Virus Unit, Microbiology Services Colindale, Public Health England",PHE Covid Sequencing Team et al
EPI_ISL_464420,"Respiratory Virus Unit, Microbiology Services Colindale, Public Health England","Respiratory Virus Unit, Microbiology Services Colindale, Public Health England",PHE Covid Sequencing Team et al
EPI_ISL_464421,"Respiratory Virus Unit, Microbiology Services Colindale, Public Health England","Respiratory Virus Unit, Microbiology Services Colindale, Public Health England",PHE Covid Sequencing Team et al
EPI_ISL_464422,"Respiratory Virus Unit, Microbiology Services Colindale, Public Health England","Respiratory Virus Unit, Microbiology Services Colindale, Public Health England",PHE Covid Sequencing Team et al
EPI_ISL_464423,"Respiratory Virus Unit, Microbiology Services Colindale, Public Health England","Respiratory Virus Unit, Microbiology Services Colindale, Public Health England",PHE Covid Sequencing Team et al
EPI_ISL_464424,"Respiratory Virus Unit, Microbiology Services Colindale, Public Health England","Respiratory Virus Unit, Microbiology Services Colindale, Public Health England",PHE Covid Sequencing Team et al
EPI_ISL_464425,"Respiratory Virus Unit, Microbiology Services Colindale, Public Health England","Respiratory Virus Unit, Microbiology Services Colindale, Public Health England",PHE Covid Sequencing Team et al
EPI_ISL_464426,"Respiratory Virus Unit, Microbiology Services Colindale, Public Health England","Respiratory Virus Unit, Microbiology Services Colindale, Public Health England",PHE Covid Sequencing Team et al
EPI_ISL_464427,"Respiratory Virus Unit, Microbiology Services Colindale, Public Health England","Respiratory Virus Unit, Microbiology Services Colindale, Public Health England",PHE Covid Sequencing Team et al
EPI_ISL_464428,"Respiratory Virus Unit, Microbiology Services Colindale, Public Health England","Respiratory Virus Unit, Microbiology Services Colindale, Public Health England",PHE Covid Sequencing Team et al
EPI_ISL_464429,"Respiratory Virus Unit, Microbiology Services Colindale, Public Health England","Respiratory Virus Unit, Microbiology Services Colindale, Public Health England",PHE Covid Sequencing Team et al
EPI_ISL_464430,"Respiratory Virus Unit, Microbiology Services Colindale, Public Health England","Respiratory Virus Unit, Microbiology Services Colindale, Public Health England",PHE Covid Sequencing Team et al
EPI_ISL_464431,"Respiratory Virus Unit, Microbiology Services Colindale, Public Health England","Respiratory Virus Unit, Microbiology Services Colindale, Public Health England",PHE Covid Sequencing Team et al
EPI_ISL_464432,"Respiratory Virus Unit, Microbiology Services Colindale, Public Health England","Respiratory Virus Unit, Microbiology Services Colindale, Public Health England",PHE Covid Sequencing Team et al
EPI_ISL_464433,"Respiratory Virus Unit, Microbiology Services Colindale, Public Health England","Respiratory Virus Unit, Microbiology Services Colindale, Public Health England",PHE Covid Sequencing Team et al
EPI_ISL_464434,"Respiratory Virus Unit, Microbiology Services Colindale, Public Health England","Respiratory Virus Unit, Microbiology Services Colindale, Public Health England",PHE Covid Sequencing Team et al
EPI_ISL_464435,"Respiratory Virus Unit, Microbiology Services Colindale, Public Health England","Respiratory Virus Unit, Microbiology Services Colindale, Public Health England",PHE Covid Sequencing Team et al
EPI_ISL_417247,"Respiratory Virus Unit, Microbiology Services Colindale, Public Health England","Respiratory Virus Unit, Microbiology Services Colindale, Public Health England",Monica Galiano et al
EPI_ISL_417248,"Respiratory Virus Unit, Microbiology Services Colindale, Public Health England","Respiratory Virus Unit, Microbiology Services Colindale, Public Health England",Monica Galiano et al
EPI_ISL_464436,"Respiratory Virus Unit, Microbiology Services Colindale, Public Health England","Respiratory Virus Unit, Microbiology Services Colindale, Public Health England",PHE Covid Sequencing Team et al
EPI_ISL_464437,"Respiratory Virus Unit, Microbiology Services Colindale, Public Health England","Respiratory Virus Unit, Microbiology Services Colindale, Public Health England",PHE Covid Sequencing Team et al
EPI_ISL_464438,"Respiratory Virus Unit, Microbiology Services Colindale, Public Health England","Respiratory Virus Unit, Microbiology Services Colindale, Public Health England",PHE Covid Sequencing Team et al
EPI_ISL_464439,"Respiratory Virus Unit, Microbiology Services Colindale, Public Health England","Respiratory Virus Unit, Microbiology Services Colindale, Public Health England",PHE Covid Sequencing Team et al
EPI_ISL_464440,"Respiratory Virus Unit, Microbiology Services Colindale, Public Health England","Respiratory Virus Unit, Microbiology Services Colindale, Public Health England",PHE Covid Sequencing Team et al
EPI_ISL_417249,"Respiratory Virus Unit, Microbiology Services Colindale, Public Health England","Respiratory Virus Unit, Microbiology Services Colindale, Public Health England",Monica Galiano et al
EPI_ISL_417250,"Respiratory Virus Unit, Microbiology Services Colindale, Public Health England","Respiratory Virus Unit, Microbiology Services Colindale, Public Health England",Monica Galiano et al
EPI_ISL_417251,"Respiratory Virus Unit, Microbiology Services Colindale, Public Health England","Respiratory Virus Unit, Microbiology Services Colindale, Public Health England",Monica Galiano et al
EPI_ISL_464441,"Respiratory Virus Unit, Microbiology Services Colindale, Public Health England","Respiratory Virus Unit, Microbiology Services Colindale, Public Health England",PHE Covid Sequencing Team et al
EPI_ISL_464442,"Respiratory Virus Unit, Microbiology Services Colindale, Public Health England","Respiratory Virus Unit, Microbiology Services Colindale, Public Health England",PHE Covid Sequencing Team et al
EPI_ISL_464443,"Respiratory Virus Unit, Microbiology Services Colindale, Public Health England","Respiratory Virus Unit, Microbiology Services Colindale, Public Health England",PHE Covid Sequencing Team et al
EPI_ISL_464444,"Respiratory Virus Unit, Microbiology Services Colindale, Public Health England","Respiratory Virus Unit, Microbiology Services Colindale, Public Health England",PHE Covid Sequencing Team et al
EPI_ISL_464445,"Respiratory Virus Unit, Microbiology Services Colindale, Public Health England","Respiratory Virus Unit, Microbiology Services Colindale, Public Health England",PHE Covid Sequencing Team et al
EPI_ISL_464446,"Respiratory Virus Unit, Microbiology Services Colindale, Public Health England","Respiratory Virus Unit, Microbiology Services Colindale, Public Health England",PHE Covid Sequencing Team et al
EPI_ISL_464447,"Respiratory Virus Unit, Microbiology Services Colindale, Public Health England","Respiratory Virus Unit, Microbiology Services Colindale, Public Health England",PHE Covid Sequencing Team et al
EPI_ISL_464448,"Respiratory Virus Unit, Microbiology Services Colindale, Public Health England","Respiratory Virus Unit, Microbiology Services Colindale, Public Health England",PHE Covid Sequencing Team et al
EPI_ISL_464449,"Respiratory Virus Unit, Microbiology Services Colindale, Public Health England","Respiratory Virus Unit, Microbiology Services Colindale, Public Health England",PHE Covid Sequencing Team et al
EPI_ISL_417252,"Respiratory Virus Unit, Microbiology Services Colindale, Public Health England","Respiratory Virus Unit, Microbiology Services Colindale, Public Health England",Monica Galiano et al
EPI_ISL_464450,"Respiratory Virus Unit, Microbiology Services Colindale, Public Health England","Respiratory Virus Unit, Microbiology Services Colindale, Public Health England",PHE Covid Sequencing Team et al
EPI_ISL_464451,"Respiratory Virus Unit, Microbiology Services Colindale, Public Health England","Respiratory Virus Unit, Microbiology Services Colindale, Public Health England",PHE Covid Sequencing Team et al
EPI_ISL_464452,"Respiratory Virus Unit, Microbiology Services Colindale, Public Health England","Respiratory Virus Unit, Microbiology Services Colindale, Public Health England",PHE Covid Sequencing Team et al
EPI_ISL_417253,"Respiratory Virus Unit, Microbiology Services Colindale, Public Health England","Respiratory Virus Unit, Microbiology Services Colindale, Public Health England",Monica Galiano et al
EPI_ISL_417254,"Respiratory Virus Unit, Microbiology Services Colindale, Public Health England","Respiratory Virus Unit, Microbiology Services Colindale, Public Health England",Monica Galiano et al
EPI_ISL_417255,"Respiratory Virus Unit, Microbiology Services Colindale, Public Health England","Respiratory Virus Unit, Microbiology Services Colindale, Public Health England",Monica Galiano et al
EPI_ISL_464456,"Respiratory Virus Unit, Microbiology Services Colindale, Public Health England","Respiratory Virus Unit, Microbiology Services Colindale, Public Health England",PHE Covid Sequencing Team et al
EPI_ISL_464457,"Respiratory Virus Unit, Microbiology Services Colindale, Public Health England","Respiratory Virus Unit, Microbiology Services Colindale, Public Health England",PHE Covid Sequencing Team et al
EPI_ISL_417256,"Respiratory Virus Unit, Microbiology Services Colindale, Public Health England","Respiratory Virus Unit, Microbiology Services Colindale, Public Health England",Monica Galiano et al
EPI_ISL_417257,"Respiratory Virus Unit, Microbiology Services Colindale, Public Health England","Respiratory Virus Unit, Microbiology Services Colindale, Public Health England",Monica Galiano et al
EPI_ISL_464459,"Respiratory Virus Unit, Microbiology Services Colindale, Public Health England","Respiratory Virus Unit, Microbiology Services Colindale, Public Health England",PHE Covid Sequencing Team et al
EPI_ISL_464460,"Respiratory Virus Unit, Microbiology Services Colindale, Public Health England","Respiratory Virus Unit, Microbiology Services Colindale, Public Health England",PHE Covid Sequencing Team et al
EPI_ISL_464461,"Respiratory Virus Unit, Microbiology Services Colindale, Public Health England","Respiratory Virus Unit, Microbiology Services Colindale, Public Health England",PHE Covid Sequencing Team et al
EPI_ISL_464462,"Respiratory Virus Unit, Microbiology Services Colindale, Public Health England","Respiratory Virus Unit, Microbiology Services Colindale, Public Health England",PHE Covid Sequencing Team et al
EPI_ISL_464463,"Respiratory Virus Unit, Microbiology Services Colindale, Public Health England","Respiratory Virus Unit, Microbiology Services Colindale, Public Health England",PHE Covid Sequencing Team et al
EPI_ISL_464464,"Respiratory Virus Unit, Microbiology Services Colindale, Public Health England","Respiratory Virus Unit, Microbiology Services Colindale, Public Health England",PHE Covid Sequencing Team et al
EPI_ISL_464465,"Respiratory Virus Unit, Microbiology Services Colindale, Public Health England","Respiratory Virus Unit, Microbiology Services Colindale, Public Health England",PHE Covid Sequencing Team et al
EPI_ISL_464466,"Respiratory Virus Unit, Microbiology Services Colindale, Public Health England","Respiratory Virus Unit, Microbiology Services Colindale, Public Health England",PHE Covid Sequencing Team et al
EPI_ISL_464467,"Respiratory Virus Unit, Microbiology Services Colindale, Public Health England","Respiratory Virus Unit, Microbiology Services Colindale, Public Health England",PHE Covid Sequencing Team et al
EPI_ISL_464468,"Respiratory Virus Unit, Microbiology Services Colindale, Public Health England","Respiratory Virus Unit, Microbiology Services Colindale, Public Health England",PHE Covid Sequencing Team et al
EPI_ISL_464469,"Respiratory Virus Unit, Microbiology Services Colindale, Public Health England","Respiratory Virus Unit, Microbiology Services Colindale, Public Health England",PHE Covid Sequencing Team et al
EPI_ISL_464471,"Respiratory Virus Unit, Microbiology Services Colindale, Public Health England","Respiratory Virus Unit, Microbiology Services Colindale, Public Health England",PHE Covid Sequencing Team et al
EPI_ISL_464472,"Respiratory Virus Unit, Microbiology Services Colindale, Public Health England","Respiratory Virus Unit, Microbiology Services Colindale, Public Health England",PHE Covid Sequencing Team et al
EPI_ISL_464473,"Respiratory Virus Unit, Microbiology Services Colindale, Public Health England","Respiratory Virus Unit, Microbiology Services Colindale, Public Health England",PHE Covid Sequencing Team et al
EPI_ISL_417258,"Respiratory Virus Unit, Microbiology Services Colindale, Public Health England","Respiratory Virus Unit, Microbiology Services Colindale, Public Health England",Monica Galiano et al
EPI_ISL_464474,"Respiratory Virus Unit, Microbiology Services Colindale, Public Health England","Respiratory Virus Unit, Microbiology Services Colindale, Public Health England",PHE Covid Sequencing Team et al
EPI_ISL_464475,"Respiratory Virus Unit, Microbiology Services Colindale, Public Health England","Respiratory Virus Unit, Microbiology Services Colindale, Public Health England",PHE Covid Sequencing Team et al
EPI_ISL_464476,"Respiratory Virus Unit, Microbiology Services Colindale, Public Health England","Respiratory Virus Unit, Microbiology Services Colindale, Public Health England",PHE Covid Sequencing Team et al
EPI_ISL_464477,"Respiratory Virus Unit, Microbiology Services Colindale, Public Health England","Respiratory Virus Unit, Microbiology Services Colindale, Public Health England",PHE Covid Sequencing Team et al
EPI_ISL_464478,"Respiratory Virus Unit, Microbiology Services Colindale, Public Health England","Respiratory Virus Unit, Microbiology Services Colindale, Public Health England",PHE Covid Sequencing Team et al
EPI_ISL_464479,"Respiratory Virus Unit, Microbiology Services Colindale, Public Health England","Respiratory Virus Unit, Microbiology Services Colindale, Public Health England",PHE Covid Sequencing Team et al
EPI_ISL_417259,"Respiratory Virus Unit, Microbiology Services Colindale, Public Health England","Respiratory Virus Unit, Microbiology Services Colindale, Public Health England",Monica Galiano et al
EPI_ISL_464480,"Respiratory Virus Unit, Microbiology Services Colindale, Public Health England","Respiratory Virus Unit, Microbiology Services Colindale, Public Health England",PHE Covid Sequencing Team et al
EPI_ISL_464481,"Respiratory Virus Unit, Microbiology Services Colindale, Public Health England","Respiratory Virus Unit, Microbiology Services Colindale, Public Health England",PHE Covid Sequencing Team et al
EPI_ISL_464482,"Respiratory Virus Unit, Microbiology Services Colindale, Public Health England","Respiratory Virus Unit, Microbiology Services Colindale, Public Health England",PHE Covid Sequencing Team et al
EPI_ISL_464483,"Respiratory Virus Unit, Microbiology Services Colindale, Public Health England","Respiratory Virus Unit, Microbiology Services Colindale, Public Health England",PHE Covid Sequencing Team et al
EPI_ISL_464484,"Respiratory Virus Unit, Microbiology Services Colindale, Public Health England","Respiratory Virus Unit, Microbiology Services Colindale, Public Health England",PHE Covid Sequencing Team et al
EPI_ISL_464486,"Respiratory Virus Unit, Microbiology Services Colindale, Public Health England","Respiratory Virus Unit, Microbiology Services Colindale, Public Health England",PHE Covid Sequencing Team et al
EPI_ISL_464487,"Respiratory Virus Unit, Microbiology Services Colindale, Public Health England","Respiratory Virus Unit, Microbiology Services Colindale, Public Health England",PHE Covid Sequencing Team et al
EPI_ISL_452253,"Respiratory Virus Unit, Microbiology Services Colindale, Public Health England","Respiratory Virus Unit, Microbiology Services Colindale, Public Health England",Steven Platt et al
EPI_ISL_464488,"Respiratory Virus Unit, Microbiology Services Colindale, Public Health England","Respiratory Virus Unit, Microbiology Services Colindale, Public Health England",PHE Covid Sequencing Team et al
EPI_ISL_464489,"Respiratory Virus Unit, Microbiology Services Colindale, Public Health England","Respiratory Virus Unit, Microbiology Services Colindale, Public Health England",PHE Covid Sequencing Team et al
EPI_ISL_464490,"Respiratory Virus Unit, Microbiology Services Colindale, Public Health England","Respiratory Virus Unit, Microbiology Services Colindale, Public Health England",PHE Covid Sequencing Team et al
EPI_ISL_464491,"Respiratory Virus Unit, Microbiology Services Colindale, Public Health England","Respiratory Virus Unit, Microbiology Services Colindale, Public Health England",PHE Covid Sequencing Team et al
EPI_ISL_464492,"Respiratory Virus Unit, Microbiology Services Colindale, Public Health England","Respiratory Virus Unit, Microbiology Services Colindale, Public Health England",PHE Covid Sequencing Team et al
EPI_ISL_464493,"Respiratory Virus Unit, Microbiology Services Colindale, Public Health England","Respiratory Virus Unit, Microbiology Services Colindale, Public Health England",PHE Covid Sequencing Team et al
EPI_ISL_464494,"Respiratory Virus Unit, Microbiology Services Colindale, Public Health England","Respiratory Virus Unit, Microbiology Services Colindale, Public Health England",PHE Covid Sequencing Team et al
EPI_ISL_464495,"Respiratory Virus Unit, Microbiology Services Colindale, Public Health England","Respiratory Virus Unit, Microbiology Services Colindale, Public Health England",PHE Covid Sequencing Team et al
EPI_ISL_464496,"Respiratory Virus Unit, Microbiology Services Colindale, Public Health England","Respiratory Virus Unit, Microbiology Services Colindale, Public Health England",PHE Covid Sequencing Team et al
EPI_ISL_464497,"Respiratory Virus Unit, Microbiology Services Colindale, Public Health England","Respiratory Virus Unit, Microbiology Services Colindale, Public Health England",PHE Covid Sequencing Team et al
EPI_ISL_464498,"Respiratory Virus Unit, Microbiology Services Colindale, Public Health England","Respiratory Virus Unit, Microbiology Services Colindale, Public Health England",PHE Covid Sequencing Team et al
EPI_ISL_464499,"Respiratory Virus Unit, Microbiology Services Colindale, Public Health England","Respiratory Virus Unit, Microbiology Services Colindale, Public Health England",PHE Covid Sequencing Team et al
EPI_ISL_464500,"Respiratory Virus Unit, Microbiology Services Colindale, Public Health England","Respiratory Virus Unit, Microbiology Services Colindale, Public Health England",PHE Covid Sequencing Team et al
EPI_ISL_464501,"Respiratory Virus Unit, Microbiology Services Colindale, Public Health England","Respiratory Virus Unit, Microbiology Services Colindale, Public Health England",PHE Covid Sequencing Team et al
EPI_ISL_464502,"Respiratory Virus Unit, Microbiology Services Colindale, Public Health England","Respiratory Virus Unit, Microbiology Services Colindale, Public Health England",PHE Covid Sequencing Team et al
EPI_ISL_464503,"Respiratory Virus Unit, Microbiology Services Colindale, Public Health England","Respiratory Virus Unit, Microbiology Services Colindale, Public Health England",PHE Covid Sequencing Team et al
EPI_ISL_464504,"Respiratory Virus Unit, Microbiology Services Colindale, Public Health England","Respiratory Virus Unit, Microbiology Services Colindale, Public Health England",PHE Covid Sequencing Team et al
EPI_ISL_464505,"Respiratory Virus Unit, Microbiology Services Colindale, Public Health England","Respiratory Virus Unit, Microbiology Services Colindale, Public Health England",PHE Covid Sequencing Team et al
EPI_ISL_464506,"Respiratory Virus Unit, Microbiology Services Colindale, Public Health England","Respiratory Virus Unit, Microbiology Services Colindale, Public Health England",PHE Covid Sequencing Team et al
EPI_ISL_464507,"Respiratory Virus Unit, Microbiology Services Colindale, Public Health England","Respiratory Virus Unit, Microbiology Services Colindale, Public Health England",PHE Covid Sequencing Team et al
EPI_ISL_464508,"Respiratory Virus Unit, Microbiology Services Colindale, Public Health England","Respiratory Virus Unit, Microbiology Services Colindale, Public Health England",PHE Covid Sequencing Team et al
EPI_ISL_464509,"Respiratory Virus Unit, Microbiology Services Colindale, Public Health England","Respiratory Virus Unit, Microbiology Services Colindale, Public Health England",PHE Covid Sequencing Team et al
EPI_ISL_464510,"Respiratory Virus Unit, Microbiology Services Colindale, Public Health England","Respiratory Virus Unit, Microbiology Services Colindale, Public Health England",PHE Covid Sequencing Team et al
EPI_ISL_464511,"Respiratory Virus Unit, Microbiology Services Colindale, Public Health England","Respiratory Virus Unit, Microbiology Services Colindale, Public Health England",PHE Covid Sequencing Team et al
EPI_ISL_452254,"Respiratory Virus Unit, Microbiology Services Colindale, Public Health England","Respiratory Virus Unit, Microbiology Services Colindale, Public Health England",Steven Platt et al
EPI_ISL_464512,"Respiratory Virus Unit, Microbiology Services Colindale, Public Health England","Respiratory Virus Unit, Microbiology Services Colindale, Public Health England",PHE Covid Sequencing Team et al
EPI_ISL_464513,"Respiratory Virus Unit, Microbiology Services Colindale, Public Health England","Respiratory Virus Unit, Microbiology Services Colindale, Public Health England",PHE Covid Sequencing Team et al
EPI_ISL_464514,"Respiratory Virus Unit, Microbiology Services Colindale, Public Health England","Respiratory Virus Unit, Microbiology Services Colindale, Public Health England",PHE Covid Sequencing Team et al
EPI_ISL_464515,"Respiratory Virus Unit, Microbiology Services Colindale, Public Health England","Respiratory Virus Unit, Microbiology Services Colindale, Public Health England",PHE Covid Sequencing Team et al
EPI_ISL_464516,"Respiratory Virus Unit, Microbiology Services Colindale, Public Health England","Respiratory Virus Unit, Microbiology Services Colindale, Public Health England",PHE Covid Sequencing Team et al
EPI_ISL_464517,"Respiratory Virus Unit, Microbiology Services Colindale, Public Health England","Respiratory Virus Unit, Microbiology Services Colindale, Public Health England",PHE Covid Sequencing Team et al
EPI_ISL_464518,"Respiratory Virus Unit, Microbiology Services Colindale, Public Health England","Respiratory Virus Unit, Microbiology Services Colindale, Public Health England",PHE Covid Sequencing Team et al
EPI_ISL_464519,"Respiratory Virus Unit, Microbiology Services Colindale, Public Health England","Respiratory Virus Unit, Microbiology Services Colindale, Public Health England",PHE Covid Sequencing Team et al
EPI_ISL_464520,"Respiratory Virus Unit, Microbiology Services Colindale, Public Health England","Respiratory Virus Unit, Microbiology Services Colindale, Public Health England",PHE Covid Sequencing Team et al
EPI_ISL_464521,"Respiratory Virus Unit, Microbiology Services Colindale, Public Health England","Respiratory Virus Unit, Microbiology Services Colindale, Public Health England",PHE Covid Sequencing Team et al
EPI_ISL_452255,"Respiratory Virus Unit, Microbiology Services Colindale, Public Health England","Respiratory Virus Unit, Microbiology Services Colindale, Public Health England",Steven Platt et al
EPI_ISL_464522,"Respiratory Virus Unit, Microbiology Services Colindale, Public Health England","Respiratory Virus Unit, Microbiology Services Colindale, Public Health England",PHE Covid Sequencing Team et al
EPI_ISL_452256,"Respiratory Virus Unit, Microbiology Services Colindale, Public Health England","Respiratory Virus Unit, Microbiology Services Colindale, Public Health England",Steven Platt et al
EPI_ISL_464523,"Respiratory Virus Unit, Microbiology Services Colindale, Public Health England","Respiratory Virus Unit, Microbiology Services Colindale, Public Health England",PHE Covid Sequencing Team et al
EPI_ISL_464524,"Respiratory Virus Unit, Microbiology Services Colindale, Public Health England","Respiratory Virus Unit, Microbiology Services Colindale, Public Health England",PHE Covid Sequencing Team et al
EPI_ISL_464525,"Respiratory Virus Unit, Microbiology Services Colindale, Public Health England","Respiratory Virus Unit, Microbiology Services Colindale, Public Health England",PHE Covid Sequencing Team et al
EPI_ISL_464526,"Respiratory Virus Unit, Microbiology Services Colindale, Public Health England","Respiratory Virus Unit, Microbiology Services Colindale, Public Health England",PHE Covid Sequencing Team et al
EPI_ISL_464527,"Respiratory Virus Unit, Microbiology Services Colindale, Public Health England","Respiratory Virus Unit, Microbiology Services Colindale, Public Health England",PHE Covid Sequencing Team et al
EPI_ISL_464528,"Respiratory Virus Unit, Microbiology Services Colindale, Public Health England","Respiratory Virus Unit, Microbiology Services Colindale, Public Health England",PHE Covid Sequencing Team et al
EPI_ISL_464529,"Respiratory Virus Unit, Microbiology Services Colindale, Public Health England","Respiratory Virus Unit, Microbiology Services Colindale, Public Health England",PHE Covid Sequencing Team et al
EPI_ISL_464530,"Respiratory Virus Unit, Microbiology Services Colindale, Public Health England","Respiratory Virus Unit, Microbiology Services Colindale, Public Health England",PHE Covid Sequencing Team et al
EPI_ISL_464531,"Respiratory Virus Unit, Microbiology Services Colindale, Public Health England","Respiratory Virus Unit, Microbiology Services Colindale, Public Health England",PHE Covid Sequencing Team et al
EPI_ISL_464532,"Respiratory Virus Unit, Microbiology Services Colindale, Public Health England","Respiratory Virus Unit, Microbiology Services Colindale, Public Health England",PHE Covid Sequencing Team et al
EPI_ISL_464533,"Respiratory Virus Unit, Microbiology Services Colindale, Public Health England","Respiratory Virus Unit, Microbiology Services Colindale, Public Health England",PHE Covid Sequencing Team et al
EPI_ISL_464534,"Respiratory Virus Unit, Microbiology Services Colindale, Public Health England","Respiratory Virus Unit, Microbiology Services Colindale, Public Health England",PHE Covid Sequencing Team et al
EPI_ISL_464535,"Respiratory Virus Unit, Microbiology Services Colindale, Public Health England","Respiratory Virus Unit, Microbiology Services Colindale, Public Health England",PHE Covid Sequencing Team et al
EPI_ISL_464536,"Respiratory Virus Unit, Microbiology Services Colindale, Public Health England","Respiratory Virus Unit, Microbiology Services Colindale, Public Health England",PHE Covid Sequencing Team et al
EPI_ISL_464537,"Respiratory Virus Unit, Microbiology Services Colindale, Public Health England","Respiratory Virus Unit, Microbiology Services Colindale, Public Health England",PHE Covid Sequencing Team et al
EPI_ISL_464538,"Respiratory Virus Unit, Microbiology Services Colindale, Public Health England","Respiratory Virus Unit, Microbiology Services Colindale, Public Health England",PHE Covid Sequencing Team et al
EPI_ISL_464539,"Respiratory Virus Unit, Microbiology Services Colindale, Public Health England","Respiratory Virus Unit, Microbiology Services Colindale, Public Health England",PHE Covid Sequencing Team et al
EPI_ISL_464540,"Respiratory Virus Unit, Microbiology Services Colindale, Public Health England","Respiratory Virus Unit, Microbiology Services Colindale, Public Health England",PHE Covid Sequencing Team et al
EPI_ISL_464541,"Respiratory Virus Unit, Microbiology Services Colindale, Public Health England","Respiratory Virus Unit, Microbiology Services Colindale, Public Health England",PHE Covid Sequencing Team et al
EPI_ISL_464542,"Respiratory Virus Unit, Microbiology Services Colindale, Public Health England","Respiratory Virus Unit, Microbiology Services Colindale, Public Health England",PHE Covid Sequencing Team et al
EPI_ISL_464543,"Respiratory Virus Unit, Microbiology Services Colindale, Public Health England","Respiratory Virus Unit, Microbiology Services Colindale, Public Health England",PHE Covid Sequencing Team et al
EPI_ISL_464544,"Respiratory Virus Unit, Microbiology Services Colindale, Public Health England","Respiratory Virus Unit, Microbiology Services Colindale, Public Health England",PHE Covid Sequencing Team et al
EPI_ISL_464545,"Respiratory Virus Unit, Microbiology Services Colindale, Public Health England","Respiratory Virus Unit, Microbiology Services Colindale, Public Health England",PHE Covid Sequencing Team et al
EPI_ISL_464546,"Respiratory Virus Unit, Microbiology Services Colindale, Public Health England","Respiratory Virus Unit, Microbiology Services Colindale, Public Health England",PHE Covid Sequencing Team et al
EPI_ISL_464547,"Respiratory Virus Unit, Microbiology Services Colindale, Public Health England","Respiratory Virus Unit, Microbiology Services Colindale, Public Health England",PHE Covid Sequencing Team et al
EPI_ISL_464548,"Respiratory Virus Unit, Microbiology Services Colindale, Public Health England","Respiratory Virus Unit, Microbiology Services Colindale, Public Health England",PHE Covid Sequencing Team et al
EPI_ISL_464549,"Respiratory Virus Unit, Microbiology Services Colindale, Public Health England","Respiratory Virus Unit, Microbiology Services Colindale, Public Health England",PHE Covid Sequencing Team et al
EPI_ISL_464550,"Respiratory Virus Unit, Microbiology Services Colindale, Public Health England","Respiratory Virus Unit, Microbiology Services Colindale, Public Health England",PHE Covid Sequencing Team et al
EPI_ISL_464551,"Respiratory Virus Unit, Microbiology Services Colindale, Public Health England","Respiratory Virus Unit, Microbiology Services Colindale, Public Health England",PHE Covid Sequencing Team et al
EPI_ISL_464552,"Respiratory Virus Unit, Microbiology Services Colindale, Public Health England","Respiratory Virus Unit, Microbiology Services Colindale, Public Health England",PHE Covid Sequencing Team et al
EPI_ISL_417260,"Respiratory Virus Unit, Microbiology Services Colindale, Public Health England","Respiratory Virus Unit, Microbiology Services Colindale, Public Health England",Monica Galiano et al
EPI_ISL_464554,"Respiratory Virus Unit, Microbiology Services Colindale, Public Health England","Respiratory Virus Unit, Microbiology Services Colindale, Public Health England",PHE Covid Sequencing Team et al
EPI_ISL_464555,"Respiratory Virus Unit, Microbiology Services Colindale, Public Health England","Respiratory Virus Unit, Microbiology Services Colindale, Public Health England",PHE Covid Sequencing Team et al
EPI_ISL_464556,"Respiratory Virus Unit, Microbiology Services Colindale, Public Health England","Respiratory Virus Unit, Microbiology Services Colindale, Public Health England",PHE Covid Sequencing Team et al
EPI_ISL_417262,"Respiratory Virus Unit, Microbiology Services Colindale, Public Health England","Respiratory Virus Unit, Microbiology Services Colindale, Public Health England",Monica Galiano et al
EPI_ISL_464557,"Respiratory Virus Unit, Microbiology Services Colindale, Public Health England","Respiratory Virus Unit, Microbiology Services Colindale, Public Health England",PHE Covid Sequencing Team et al
EPI_ISL_464558,"Respiratory Virus Unit, Microbiology Services Colindale, Public Health England","Respiratory Virus Unit, Microbiology Services Colindale, Public Health England",PHE Covid Sequencing Team et al
EPI_ISL_464563,"Respiratory Virus Unit, Microbiology Services Colindale, Public Health England","Respiratory Virus Unit, Microbiology Services Colindale, Public Health England",PHE Covid Sequencing Team et al
EPI_ISL_464564,"Respiratory Virus Unit, Microbiology Services Colindale, Public Health England","Respiratory Virus Unit, Microbiology Services Colindale, Public Health England",PHE Covid Sequencing Team et al
EPI_ISL_464565,"Respiratory Virus Unit, Microbiology Services Colindale, Public Health England","Respiratory Virus Unit, Microbiology Services Colindale, Public Health England",PHE Covid Sequencing Team et al
EPI_ISL_452257,"Respiratory Virus Unit, Microbiology Services Colindale, Public Health England","Respiratory Virus Unit, Microbiology Services Colindale, Public Health England",Steven Platt et al
EPI_ISL_464566,"Respiratory Virus Unit, Microbiology Services Colindale, Public Health England","Respiratory Virus Unit, Microbiology Services Colindale, Public Health England",PHE Covid Sequencing Team et al
EPI_ISL_464567,"Respiratory Virus Unit, Microbiology Services Colindale, Public Health England","Respiratory Virus Unit, Microbiology Services Colindale, Public Health England",PHE Covid Sequencing Team et al
EPI_ISL_464568,"Respiratory Virus Unit, Microbiology Services Colindale, Public Health England","Respiratory Virus Unit, Microbiology Services Colindale, Public Health England",PHE Covid Sequencing Team et al
EPI_ISL_418667,"Respiratory Virus Unit, Microbiology Services Colindale, Public Health England","Respiratory Virus Unit, Microbiology Services Colindale, Public Health England",Monica Galiano et al
EPI_ISL_464569,"Respiratory Virus Unit, Microbiology Services Colindale, Public Health England","Respiratory Virus Unit, Microbiology Services Colindale, Public Health England",PHE Covid Sequencing Team et al
EPI_ISL_464570,"Respiratory Virus Unit, Microbiology Services Colindale, Public Health England","Respiratory Virus Unit, Microbiology Services Colindale, Public Health England",PHE Covid Sequencing Team et al
EPI_ISL_464571,"Respiratory Virus Unit, Microbiology Services Colindale, Public Health England","Respiratory Virus Unit, Microbiology Services Colindale, Public Health England",PHE Covid Sequencing Team et al
EPI_ISL_464573,"Respiratory Virus Unit, Microbiology Services Colindale, Public Health England","Respiratory Virus Unit, Microbiology Services Colindale, Public Health England",PHE Covid Sequencing Team et al
EPI_ISL_464574,"Respiratory Virus Unit, Microbiology Services Colindale, Public Health England","Respiratory Virus Unit, Microbiology Services Colindale, Public Health England",PHE Covid Sequencing Team et al
EPI_ISL_417263,"Respiratory Virus Unit, Microbiology Services Colindale, Public Health England","Respiratory Virus Unit, Microbiology Services Colindale, Public Health England",Monica Galiano et al
EPI_ISL_417264,"Respiratory Virus Unit, Microbiology Services Colindale, Public Health England","Respiratory Virus Unit, Microbiology Services Colindale, Public Health England",Monica Galiano et al
EPI_ISL_417265,"Respiratory Virus Unit, Microbiology Services Colindale, Public Health England","Respiratory Virus Unit, Microbiology Services Colindale, Public Health England",Monica Galiano et al
EPI_ISL_417266,"Respiratory Virus Unit, Microbiology Services Colindale, Public Health England","Respiratory Virus Unit, Microbiology Services Colindale, Public Health England",Monica Galiano et al
EPI_ISL_417267,"Respiratory Virus Unit, Microbiology Services Colindale, Public Health England","Respiratory Virus Unit, Microbiology Services Colindale, Public Health England",Monica Galiano et al
EPI_ISL_417268,"Respiratory Virus Unit, Microbiology Services Colindale, Public Health England","Respiratory Virus Unit, Microbiology Services Colindale, Public Health England",Monica Galiano et al
EPI_ISL_417269,"Respiratory Virus Unit, Microbiology Services Colindale, Public Health England","Respiratory Virus Unit, Microbiology Services Colindale, Public Health England",Monica Galiano et al
EPI_ISL_464575,"Respiratory Virus Unit, Microbiology Services Colindale, Public Health England","Respiratory Virus Unit, Microbiology Services Colindale, Public Health England",PHE Covid Sequencing Team et al
EPI_ISL_464576,"Respiratory Virus Unit, Microbiology Services Colindale, Public Health England","Respiratory Virus Unit, Microbiology Services Colindale, Public Health England",PHE Covid Sequencing Team et al
EPI_ISL_464577,"Respiratory Virus Unit, Microbiology Services Colindale, Public Health England","Respiratory Virus Unit, Microbiology Services Colindale, Public Health England",PHE Covid Sequencing Team et al
EPI_ISL_464578,"Respiratory Virus Unit, Microbiology Services Colindale, Public Health England","Respiratory Virus Unit, Microbiology Services Colindale, Public Health England",PHE Covid Sequencing Team et al
EPI_ISL_464579,"Respiratory Virus Unit, Microbiology Services Colindale, Public Health England","Respiratory Virus Unit, Microbiology Services Colindale, Public Health England",PHE Covid Sequencing Team et al
EPI_ISL_417270,"Respiratory Virus Unit, Microbiology Services Colindale, Public Health England","Respiratory Virus Unit, Microbiology Services Colindale, Public Health England",Monica Galiano et al
EPI_ISL_417271,"Respiratory Virus Unit, Microbiology Services Colindale, Public Health England","Respiratory Virus Unit, Microbiology Services Colindale, Public Health England",Monica Galiano et al
EPI_ISL_417272,"Respiratory Virus Unit, Microbiology Services Colindale, Public Health England","Respiratory Virus Unit, Microbiology Services Colindale, Public Health England",Monica Galiano et al
EPI_ISL_417273,"Respiratory Virus Unit, Microbiology Services Colindale, Public Health England","Respiratory Virus Unit, Microbiology Services Colindale, Public Health England",Monica Galiano et al
EPI_ISL_417274,"Respiratory Virus Unit, Microbiology Services Colindale, Public Health England","Respiratory Virus Unit, Microbiology Services Colindale, Public Health England",Monica Galiano et al
EPI_ISL_417275,"Respiratory Virus Unit, Microbiology Services Colindale, Public Health England","Respiratory Virus Unit, Microbiology Services Colindale, Public Health England",Monica Galiano et al
EPI_ISL_417276,"Respiratory Virus Unit, Microbiology Services Colindale, Public Health England","Respiratory Virus Unit, Microbiology Services Colindale, Public Health England",Monica Galiano et al
EPI_ISL_417278,"Respiratory Virus Unit, Microbiology Services Colindale, Public Health England","Respiratory Virus Unit, Microbiology Services Colindale, Public Health England",Monica Galiano et al
EPI_ISL_417279,"Respiratory Virus Unit, Microbiology Services Colindale, Public Health England","Respiratory Virus Unit, Microbiology Services Colindale, Public Health England",Monica Galiano et al
EPI_ISL_464586,"Respiratory Virus Unit, Microbiology Services Colindale, Public Health England","Respiratory Virus Unit, Microbiology Services Colindale, Public Health England",PHE Covid Sequencing Team et al
EPI_ISL_464587,"Respiratory Virus Unit, Microbiology Services Colindale, Public Health England","Respiratory Virus Unit, Microbiology Services Colindale, Public Health England",PHE Covid Sequencing Team et al
EPI_ISL_417280,"Respiratory Virus Unit, Microbiology Services Colindale, Public Health England","Respiratory Virus Unit, Microbiology Services Colindale, Public Health England",Monica Galiano et al
EPI_ISL_417281,"Respiratory Virus Unit, Microbiology Services Colindale, Public Health England","Respiratory Virus Unit, Microbiology Services Colindale, Public Health England",Monica Galiano et al
EPI_ISL_464588,"Respiratory Virus Unit, Microbiology Services Colindale, Public Health England","Respiratory Virus Unit, Microbiology Services Colindale, Public Health England",PHE Covid Sequencing Team et al
EPI_ISL_417282,"Respiratory Virus Unit, Microbiology Services Colindale, Public Health England","Respiratory Virus Unit, Microbiology Services Colindale, Public Health England",Monica Galiano et al
EPI_ISL_464589,"Respiratory Virus Unit, Microbiology Services Colindale, Public Health England","Respiratory Virus Unit, Microbiology Services Colindale, Public Health England",PHE Covid Sequencing Team et al
EPI_ISL_464590,"Respiratory Virus Unit, Microbiology Services Colindale, Public Health England","Respiratory Virus Unit, Microbiology Services Colindale, Public Health England",PHE Covid Sequencing Team et al
EPI_ISL_417283,"Respiratory Virus Unit, Microbiology Services Colindale, Public Health England","Respiratory Virus Unit, Microbiology Services Colindale, Public Health England",Monica Galiano et al
EPI_ISL_417284,"Respiratory Virus Unit, Microbiology Services Colindale, Public Health England","Respiratory Virus Unit, Microbiology Services Colindale, Public Health England",Monica Galiano et al
EPI_ISL_464591,"Respiratory Virus Unit, Microbiology Services Colindale, Public Health England","Respiratory Virus Unit, Microbiology Services Colindale, Public Health England",PHE Covid Sequencing Team et al
EPI_ISL_464593,"Respiratory Virus Unit, Microbiology Services Colindale, Public Health England","Respiratory Virus Unit, Microbiology Services Colindale, Public Health England",PHE Covid Sequencing Team et al
EPI_ISL_464594,"Respiratory Virus Unit, Microbiology Services Colindale, Public Health England","Respiratory Virus Unit, Microbiology Services Colindale, Public Health England",PHE Covid Sequencing Team et al
EPI_ISL_464595,"Respiratory Virus Unit, Microbiology Services Colindale, Public Health England","Respiratory Virus Unit, Microbiology Services Colindale, Public Health England",PHE Covid Sequencing Team et al
EPI_ISL_464597,"Respiratory Virus Unit, Microbiology Services Colindale, Public Health England","Respiratory Virus Unit, Microbiology Services Colindale, Public Health England",PHE Covid Sequencing Team et al
EPI_ISL_464598,"Respiratory Virus Unit, Microbiology Services Colindale, Public Health England","Respiratory Virus Unit, Microbiology Services Colindale, Public Health England",PHE Covid Sequencing Team et al
EPI_ISL_464599,"Respiratory Virus Unit, Microbiology Services Colindale, Public Health England","Respiratory Virus Unit, Microbiology Services Colindale, Public Health England",PHE Covid Sequencing Team et al
EPI_ISL_464600,"Respiratory Virus Unit, Microbiology Services Colindale, Public Health England","Respiratory Virus Unit, Microbiology Services Colindale, Public Health England",PHE Covid Sequencing Team et al
EPI_ISL_464601,"Respiratory Virus Unit, Microbiology Services Colindale, Public Health England","Respiratory Virus Unit, Microbiology Services Colindale, Public Health England",PHE Covid Sequencing Team et al
EPI_ISL_464602,"Respiratory Virus Unit, Microbiology Services Colindale, Public Health England","Respiratory Virus Unit, Microbiology Services Colindale, Public Health England",PHE Covid Sequencing Team et al
EPI_ISL_464604,"Respiratory Virus Unit, Microbiology Services Colindale, Public Health England","Respiratory Virus Unit, Microbiology Services Colindale, Public Health England",PHE Covid Sequencing Team et al
EPI_ISL_452258,"Respiratory Virus Unit, Microbiology Services Colindale, Public Health England","Respiratory Virus Unit, Microbiology Services Colindale, Public Health England",Steven Platt et al
EPI_ISL_464605,"Respiratory Virus Unit, Microbiology Services Colindale, Public Health England","Respiratory Virus Unit, Microbiology Services Colindale, Public Health England",PHE Covid Sequencing Team et al
EPI_ISL_464606,"Respiratory Virus Unit, Microbiology Services Colindale, Public Health England","Respiratory Virus Unit, Microbiology Services Colindale, Public Health England",PHE Covid Sequencing Team et al
EPI_ISL_464609,"Respiratory Virus Unit, Microbiology Services Colindale, Public Health England","Respiratory Virus Unit, Microbiology Services Colindale, Public Health England",PHE Covid Sequencing Team et al
EPI_ISL_417285,"Respiratory Virus Unit, Microbiology Services Colindale, Public Health England","Respiratory Virus Unit, Microbiology Services Colindale, Public Health England",Monica Galiano et al
EPI_ISL_417286,"Respiratory Virus Unit, Microbiology Services Colindale, Public Health England","Respiratory Virus Unit, Microbiology Services Colindale, Public Health England",Monica Galiano et al
EPI_ISL_417287,"Respiratory Virus Unit, Microbiology Services Colindale, Public Health England","Respiratory Virus Unit, Microbiology Services Colindale, Public Health England",Monica Galiano et al
EPI_ISL_417288,"Respiratory Virus Unit, Microbiology Services Colindale, Public Health England","Respiratory Virus Unit, Microbiology Services Colindale, Public Health England",Monica Galiano et al
EPI_ISL_417289,"Respiratory Virus Unit, Microbiology Services Colindale, Public Health England","Respiratory Virus Unit, Microbiology Services Colindale, Public Health England",Monica Galiano et al
EPI_ISL_417290,"Respiratory Virus Unit, Microbiology Services Colindale, Public Health England","Respiratory Virus Unit, Microbiology Services Colindale, Public Health England",Monica Galiano et al
EPI_ISL_417291,"Respiratory Virus Unit, Microbiology Services Colindale, Public Health England","Respiratory Virus Unit, Microbiology Services Colindale, Public Health England",Monica Galiano et al
EPI_ISL_417292,"Respiratory Virus Unit, Microbiology Services Colindale, Public Health England","Respiratory Virus Unit, Microbiology Services Colindale, Public Health England",Monica Galiano et al
EPI_ISL_464611,"Respiratory Virus Unit, Microbiology Services Colindale, Public Health England","Respiratory Virus Unit, Microbiology Services Colindale, Public Health England",PHE Covid Sequencing Team et al
EPI_ISL_417293,"Respiratory Virus Unit, Microbiology Services Colindale, Public Health England","Respiratory Virus Unit, Microbiology Services Colindale, Public Health England",Monica Galiano et al
EPI_ISL_464612,"Respiratory Virus Unit, Microbiology Services Colindale, Public Health England","Respiratory Virus Unit, Microbiology Services Colindale, Public Health England",PHE Covid Sequencing Team et al
EPI_ISL_423853,"Respiratory Virus Unit, Microbiology Services Colindale, Public Health England","Respiratory Virus Unit, Microbiology Services Colindale, Public Health England",Monica Galiano et al
EPI_ISL_464614,"Respiratory Virus Unit, Microbiology Services Colindale, Public Health England","Respiratory Virus Unit, Microbiology Services Colindale, Public Health England",PHE Covid Sequencing Team et al
EPI_ISL_417294,"Respiratory Virus Unit, Microbiology Services Colindale, Public Health England","Respiratory Virus Unit, Microbiology Services Colindale, Public Health England",Monica Galiano et al
EPI_ISL_417295,"Respiratory Virus Unit, Microbiology Services Colindale, Public Health England","Respiratory Virus Unit, Microbiology Services Colindale, Public Health England",Monica Galiano et al
EPI_ISL_417296,"Respiratory Virus Unit, Microbiology Services Colindale, Public Health England","Respiratory Virus Unit, Microbiology Services Colindale, Public Health England",Monica Galiano et al
EPI_ISL_417297,"Respiratory Virus Unit, Microbiology Services Colindale, Public Health England","Respiratory Virus Unit, Microbiology Services Colindale, Public Health England",Monica Galiano et al
EPI_ISL_417298,"Respiratory Virus Unit, Microbiology Services Colindale, Public Health England","Respiratory Virus Unit, Microbiology Services Colindale, Public Health England",Monica Galiano et al
EPI_ISL_417299,"Respiratory Virus Unit, Microbiology Services Colindale, Public Health England","Respiratory Virus Unit, Microbiology Services Colindale, Public Health England",Monica Galiano et al
EPI_ISL_417300,"Respiratory Virus Unit, Microbiology Services Colindale, Public Health England","Respiratory Virus Unit, Microbiology Services Colindale, Public Health England",Monica Galiano et al
EPI_ISL_464615,"Respiratory Virus Unit, Microbiology Services Colindale, Public Health England","Respiratory Virus Unit, Microbiology Services Colindale, Public Health England",PHE Covid Sequencing Team et al
EPI_ISL_464616,"Respiratory Virus Unit, Microbiology Services Colindale, Public Health England","Respiratory Virus Unit, Microbiology Services Colindale, Public Health England",PHE Covid Sequencing Team et al
EPI_ISL_417301,"Respiratory Virus Unit, Microbiology Services Colindale, Public Health England","Respiratory Virus Unit, Microbiology Services Colindale, Public Health England",Monica Galiano et al
EPI_ISL_417302,"Respiratory Virus Unit, Microbiology Services Colindale, Public Health England","Respiratory Virus Unit, Microbiology Services Colindale, Public Health England",Monica Galiano et al
EPI_ISL_417303,"Respiratory Virus Unit, Microbiology Services Colindale, Public Health England","Respiratory Virus Unit, Microbiology Services Colindale, Public Health England",Monica Galiano et al
EPI_ISL_417304,"Respiratory Virus Unit, Microbiology Services Colindale, Public Health England","Respiratory Virus Unit, Microbiology Services Colindale, Public Health England",Monica Galiano et al
EPI_ISL_464618,"Respiratory Virus Unit, Microbiology Services Colindale, Public Health England","Respiratory Virus Unit, Microbiology Services Colindale, Public Health England",PHE Covid Sequencing Team et al
EPI_ISL_464620,"Respiratory Virus Unit, Microbiology Services Colindale, Public Health England","Respiratory Virus Unit, Microbiology Services Colindale, Public Health England",PHE Covid Sequencing Team et al
EPI_ISL_464621,"Respiratory Virus Unit, Microbiology Services Colindale, Public Health England","Respiratory Virus Unit, Microbiology Services Colindale, Public Health England",PHE Covid Sequencing Team et al
EPI_ISL_464622,"Respiratory Virus Unit, Microbiology Services Colindale, Public Health England","Respiratory Virus Unit, Microbiology Services Colindale, Public Health England",PHE Covid Sequencing Team et al
EPI_ISL_464624,"Respiratory Virus Unit, Microbiology Services Colindale, Public Health England","Respiratory Virus Unit, Microbiology Services Colindale, Public Health England",PHE Covid Sequencing Team et al
EPI_ISL_464627,"Respiratory Virus Unit, Microbiology Services Colindale, Public Health England","Respiratory Virus Unit, Microbiology Services Colindale, Public Health England",PHE Covid Sequencing Team et al
EPI_ISL_415150,"Respiratory Virus Unit, Microbiology Services Colindale, Public Health England","Respiratory Virus Unit, Microbiology Services Colindale, Public Health England",Monica Galiano et al
EPI_ISL_464628,"Respiratory Virus Unit, Microbiology Services Colindale, Public Health England","Respiratory Virus Unit, Microbiology Services Colindale, Public Health England",PHE Covid Sequencing Team et al
EPI_ISL_464629,"Respiratory Virus Unit, Microbiology Services Colindale, Public Health England","Respiratory Virus Unit, Microbiology Services Colindale, Public Health England",PHE Covid Sequencing Team et al
EPI_ISL_464630,"Respiratory Virus Unit, Microbiology Services Colindale, Public Health England","Respiratory Virus Unit, Microbiology Services Colindale, Public Health England",PHE Covid Sequencing Team et al
EPI_ISL_464631,"Respiratory Virus Unit, Microbiology Services Colindale, Public Health England","Respiratory Virus Unit, Microbiology Services Colindale, Public Health England",PHE Covid Sequencing Team et al
EPI_ISL_417305,"Respiratory Virus Unit, Microbiology Services Colindale, Public Health England","Respiratory Virus Unit, Microbiology Services Colindale, Public Health England",Monica Galiano et al
EPI_ISL_464633,"Respiratory Virus Unit, Microbiology Services Colindale, Public Health England","Respiratory Virus Unit, Microbiology Services Colindale, Public Health England",PHE Covid Sequencing Team et al
EPI_ISL_464634,"Respiratory Virus Unit, Microbiology Services Colindale, Public Health England","Respiratory Virus Unit, Microbiology Services Colindale, Public Health England",PHE Covid Sequencing Team et al
EPI_ISL_464635,"Respiratory Virus Unit, Microbiology Services Colindale, Public Health England","Respiratory Virus Unit, Microbiology Services Colindale, Public Health England",PHE Covid Sequencing Team et al
EPI_ISL_464637,"Respiratory Virus Unit, Microbiology Services Colindale, Public Health England","Respiratory Virus Unit, Microbiology Services Colindale, Public Health England",PHE Covid Sequencing Team et al
EPI_ISL_464639,"Respiratory Virus Unit, Microbiology Services Colindale, Public Health England","Respiratory Virus Unit, Microbiology Services Colindale, Public Health England",PHE Covid Sequencing Team et al
EPI_ISL_464640,"Respiratory Virus Unit, Microbiology Services Colindale, Public Health England","Respiratory Virus Unit, Microbiology Services Colindale, Public Health England",PHE Covid Sequencing Team et al
EPI_ISL_464642,"Respiratory Virus Unit, Microbiology Services Colindale, Public Health England","Respiratory Virus Unit, Microbiology Services Colindale, Public Health England",PHE Covid Sequencing Team et al
EPI_ISL_464643,"Respiratory Virus Unit, Microbiology Services Colindale, Public Health England","Respiratory Virus Unit, Microbiology Services Colindale, Public Health England",PHE Covid Sequencing Team et al
EPI_ISL_417306,"Respiratory Virus Unit, Microbiology Services Colindale, Public Health England","Respiratory Virus Unit, Microbiology Services Colindale, Public Health England",Monica Galiano et al
EPI_ISL_464644,"Respiratory Virus Unit, Microbiology Services Colindale, Public Health England","Respiratory Virus Unit, Microbiology Services Colindale, Public Health England",PHE Covid Sequencing Team et al
EPI_ISL_464645,"Respiratory Virus Unit, Microbiology Services Colindale, Public Health England","Respiratory Virus Unit, Microbiology Services Colindale, Public Health England",PHE Covid Sequencing Team et al
EPI_ISL_417307,"Respiratory Virus Unit, Microbiology Services Colindale, Public Health England","Respiratory Virus Unit, Microbiology Services Colindale, Public Health England",Monica Galiano et al
EPI_ISL_464648,"Respiratory Virus Unit, Microbiology Services Colindale, Public Health England","Respiratory Virus Unit, Microbiology Services Colindale, Public Health England",PHE Covid Sequencing Team et al
EPI_ISL_464649,"Respiratory Virus Unit, Microbiology Services Colindale, Public Health England","Respiratory Virus Unit, Microbiology Services Colindale, Public Health England",PHE Covid Sequencing Team et al
EPI_ISL_417308,"Respiratory Virus Unit, Microbiology Services Colindale, Public Health England","Respiratory Virus Unit, Microbiology Services Colindale, Public Health England",Monica Galiano et al
EPI_ISL_417309,"Respiratory Virus Unit, Microbiology Services Colindale, Public Health England","Respiratory Virus Unit, Microbiology Services Colindale, Public Health England",Monica Galiano et al
EPI_ISL_417310,"Respiratory Virus Unit, Microbiology Services Colindale, Public Health England","Respiratory Virus Unit, Microbiology Services Colindale, Public Health England",Monica Galiano et al
EPI_ISL_417311,"Respiratory Virus Unit, Microbiology Services Colindale, Public Health England","Respiratory Virus Unit, Microbiology Services Colindale, Public Health England",Monica Galiano et al
EPI_ISL_417312,"Respiratory Virus Unit, Microbiology Services Colindale, Public Health England","Respiratory Virus Unit, Microbiology Services Colindale, Public Health England",Monica Galiano et al
EPI_ISL_464650,"Respiratory Virus Unit, Microbiology Services Colindale, Public Health England","Respiratory Virus Unit, Microbiology Services Colindale, Public Health England",PHE Covid Sequencing Team et al
EPI_ISL_417313,"Respiratory Virus Unit, Microbiology Services Colindale, Public Health England","Respiratory Virus Unit, Microbiology Services Colindale, Public Health England",Monica Galiano et al
EPI_ISL_464651,"Respiratory Virus Unit, Microbiology Services Colindale, Public Health England","Respiratory Virus Unit, Microbiology Services Colindale, Public Health England",PHE Covid Sequencing Team et al
EPI_ISL_464652,"Respiratory Virus Unit, Microbiology Services Colindale, Public Health England","Respiratory Virus Unit, Microbiology Services Colindale, Public Health England",PHE Covid Sequencing Team et al
EPI_ISL_464653,"Respiratory Virus Unit, Microbiology Services Colindale, Public Health England","Respiratory Virus Unit, Microbiology Services Colindale, Public Health England",PHE Covid Sequencing Team et al
EPI_ISL_464654,"Respiratory Virus Unit, Microbiology Services Colindale, Public Health England","Respiratory Virus Unit, Microbiology Services Colindale, Public Health England",PHE Covid Sequencing Team et al
EPI_ISL_464655,"Respiratory Virus Unit, Microbiology Services Colindale, Public Health England","Respiratory Virus Unit, Microbiology Services Colindale, Public Health England",PHE Covid Sequencing Team et al
EPI_ISL_464656,"Respiratory Virus Unit, Microbiology Services Colindale, Public Health England","Respiratory Virus Unit, Microbiology Services Colindale, Public Health England",PHE Covid Sequencing Team et al
EPI_ISL_464657,"Respiratory Virus Unit, Microbiology Services Colindale, Public Health England","Respiratory Virus Unit, Microbiology Services Colindale, Public Health England",PHE Covid Sequencing Team et al
EPI_ISL_418668,"Respiratory Virus Unit, Microbiology Services Colindale, Public Health England","Respiratory Virus Unit, Microbiology Services Colindale, Public Health England",Monica Galiano et al
EPI_ISL_464658,"Respiratory Virus Unit, Microbiology Services Colindale, Public Health England","Respiratory Virus Unit, Microbiology Services Colindale, Public Health England",PHE Covid Sequencing Team et al
EPI_ISL_464659,"Respiratory Virus Unit, Microbiology Services Colindale, Public Health England","Respiratory Virus Unit, Microbiology Services Colindale, Public Health England",PHE Covid Sequencing Team et al
EPI_ISL_464660,"Respiratory Virus Unit, Microbiology Services Colindale, Public Health England","Respiratory Virus Unit, Microbiology Services Colindale, Public Health England",PHE Covid Sequencing Team et al
EPI_ISL_464661,"Respiratory Virus Unit, Microbiology Services Colindale, Public Health England","Respiratory Virus Unit, Microbiology Services Colindale, Public Health England",PHE Covid Sequencing Team et al
EPI_ISL_464662,"Respiratory Virus Unit, Microbiology Services Colindale, Public Health England","Respiratory Virus Unit, Microbiology Services Colindale, Public Health England",PHE Covid Sequencing Team et al
EPI_ISL_464663,"Respiratory Virus Unit, Microbiology Services Colindale, Public Health England","Respiratory Virus Unit, Microbiology Services Colindale, Public Health England",PHE Covid Sequencing Team et al
EPI_ISL_464664,"Respiratory Virus Unit, Microbiology Services Colindale, Public Health England","Respiratory Virus Unit, Microbiology Services Colindale, Public Health England",PHE Covid Sequencing Team et al
EPI_ISL_464665,"Respiratory Virus Unit, Microbiology Services Colindale, Public Health England","Respiratory Virus Unit, Microbiology Services Colindale, Public Health England",PHE Covid Sequencing Team et al
EPI_ISL_464667,"Respiratory Virus Unit, Microbiology Services Colindale, Public Health England","Respiratory Virus Unit, Microbiology Services Colindale, Public Health England",PHE Covid Sequencing Team et al
EPI_ISL_464668,"Respiratory Virus Unit, Microbiology Services Colindale, Public Health England","Respiratory Virus Unit, Microbiology Services Colindale, Public Health England",PHE Covid Sequencing Team et al
EPI_ISL_464669,"Respiratory Virus Unit, Microbiology Services Colindale, Public Health England","Respiratory Virus Unit, Microbiology Services Colindale, Public Health England",PHE Covid Sequencing Team et al
EPI_ISL_464670,"Respiratory Virus Unit, Microbiology Services Colindale, Public Health England","Respiratory Virus Unit, Microbiology Services Colindale, Public Health England",PHE Covid Sequencing Team et al
EPI_ISL_464671,"Respiratory Virus Unit, Microbiology Services Colindale, Public Health England","Respiratory Virus Unit, Microbiology Services Colindale, Public Health England",PHE Covid Sequencing Team et al
EPI_ISL_464672,"Respiratory Virus Unit, Microbiology Services Colindale, Public Health England","Respiratory Virus Unit, Microbiology Services Colindale, Public Health England",PHE Covid Sequencing Team et al
EPI_ISL_464673,"Respiratory Virus Unit, Microbiology Services Colindale, Public Health England","Respiratory Virus Unit, Microbiology Services Colindale, Public Health England",PHE Covid Sequencing Team et al
EPI_ISL_464674,"Respiratory Virus Unit, Microbiology Services Colindale, Public Health England","Respiratory Virus Unit, Microbiology Services Colindale, Public Health England",PHE Covid Sequencing Team et al
EPI_ISL_464675,"Respiratory Virus Unit, Microbiology Services Colindale, Public Health England","Respiratory Virus Unit, Microbiology Services Colindale, Public Health England",PHE Covid Sequencing Team et al
EPI_ISL_464677,"Respiratory Virus Unit, Microbiology Services Colindale, Public Health England","Respiratory Virus Unit, Microbiology Services Colindale, Public Health England",PHE Covid Sequencing Team et al
EPI_ISL_464679,"Respiratory Virus Unit, Microbiology Services Colindale, Public Health England","Respiratory Virus Unit, Microbiology Services Colindale, Public Health England",PHE Covid Sequencing Team et al
EPI_ISL_464680,"Respiratory Virus Unit, Microbiology Services Colindale, Public Health England","Respiratory Virus Unit, Microbiology Services Colindale, Public Health England",PHE Covid Sequencing Team et al
EPI_ISL_464681,"Respiratory Virus Unit, Microbiology Services Colindale, Public Health England","Respiratory Virus Unit, Microbiology Services Colindale, Public Health England",PHE Covid Sequencing Team et al
EPI_ISL_464682,"Respiratory Virus Unit, Microbiology Services Colindale, Public Health England","Respiratory Virus Unit, Microbiology Services Colindale, Public Health England",PHE Covid Sequencing Team et al
EPI_ISL_464683,"Respiratory Virus Unit, Microbiology Services Colindale, Public Health England","Respiratory Virus Unit, Microbiology Services Colindale, Public Health England",PHE Covid Sequencing Team et al
EPI_ISL_417314,"Respiratory Virus Unit, Microbiology Services Colindale, Public Health England","Respiratory Virus Unit, Microbiology Services Colindale, Public Health England",Monica Galiano et al
EPI_ISL_464684,"Respiratory Virus Unit, Microbiology Services Colindale, Public Health England","Respiratory Virus Unit, Microbiology Services Colindale, Public Health England",PHE Covid Sequencing Team et al
EPI_ISL_464685,"Respiratory Virus Unit, Microbiology Services Colindale, Public Health England","Respiratory Virus Unit, Microbiology Services Colindale, Public Health England",PHE Covid Sequencing Team et al
EPI_ISL_464686,"Respiratory Virus Unit, Microbiology Services Colindale, Public Health England","Respiratory Virus Unit, Microbiology Services Colindale, Public Health England",PHE Covid Sequencing Team et al
EPI_ISL_464687,"Respiratory Virus Unit, Microbiology Services Colindale, Public Health England","Respiratory Virus Unit, Microbiology Services Colindale, Public Health England",PHE Covid Sequencing Team et al
EPI_ISL_464688,"Respiratory Virus Unit, Microbiology Services Colindale, Public Health England","Respiratory Virus Unit, Microbiology Services Colindale, Public Health England",PHE Covid Sequencing Team et al
EPI_ISL_464689,"Respiratory Virus Unit, Microbiology Services Colindale, Public Health England","Respiratory Virus Unit, Microbiology Services Colindale, Public Health England",PHE Covid Sequencing Team et al
EPI_ISL_464690,"Respiratory Virus Unit, Microbiology Services Colindale, Public Health England","Respiratory Virus Unit, Microbiology Services Colindale, Public Health England",PHE Covid Sequencing Team et al
EPI_ISL_464692,"Respiratory Virus Unit, Microbiology Services Colindale, Public Health England","Respiratory Virus Unit, Microbiology Services Colindale, Public Health England",PHE Covid Sequencing Team et al
EPI_ISL_464693,"Respiratory Virus Unit, Microbiology Services Colindale, Public Health England","Respiratory Virus Unit, Microbiology Services Colindale, Public Health England",PHE Covid Sequencing Team et al
EPI_ISL_464694,"Respiratory Virus Unit, Microbiology Services Colindale, Public Health England","Respiratory Virus Unit, Microbiology Services Colindale, Public Health England",PHE Covid Sequencing Team et al
EPI_ISL_464695,"Respiratory Virus Unit, Microbiology Services Colindale, Public Health England","Respiratory Virus Unit, Microbiology Services Colindale, Public Health England",PHE Covid Sequencing Team et al
EPI_ISL_464698,"Respiratory Virus Unit, Microbiology Services Colindale, Public Health England","Respiratory Virus Unit, Microbiology Services Colindale, Public Health England",PHE Covid Sequencing Team et al
EPI_ISL_464699,"Respiratory Virus Unit, Microbiology Services Colindale, Public Health England","Respiratory Virus Unit, Microbiology Services Colindale, Public Health England",PHE Covid Sequencing Team et al
EPI_ISL_464700,"Respiratory Virus Unit, Microbiology Services Colindale, Public Health England","Respiratory Virus Unit, Microbiology Services Colindale, Public Health England",PHE Covid Sequencing Team et al
EPI_ISL_464701,"Respiratory Virus Unit, Microbiology Services Colindale, Public Health England","Respiratory Virus Unit, Microbiology Services Colindale, Public Health England",PHE Covid Sequencing Team et al
EPI_ISL_464702,"Respiratory Virus Unit, Microbiology Services Colindale, Public Health England","Respiratory Virus Unit, Microbiology Services Colindale, Public Health England",PHE Covid Sequencing Team et al
EPI_ISL_464704,"Respiratory Virus Unit, Microbiology Services Colindale, Public Health England","Respiratory Virus Unit, Microbiology Services Colindale, Public Health England",PHE Covid Sequencing Team et al
EPI_ISL_464705,"Respiratory Virus Unit, Microbiology Services Colindale, Public Health England","Respiratory Virus Unit, Microbiology Services Colindale, Public Health England",PHE Covid Sequencing Team et al
EPI_ISL_464706,"Respiratory Virus Unit, Microbiology Services Colindale, Public Health England","Respiratory Virus Unit, Microbiology Services Colindale, Public Health England",PHE Covid Sequencing Team et al
EPI_ISL_464708,"Respiratory Virus Unit, Microbiology Services Colindale, Public Health England","Respiratory Virus Unit, Microbiology Services Colindale, Public Health England",PHE Covid Sequencing Team et al
EPI_ISL_464709,"Respiratory Virus Unit, Microbiology Services Colindale, Public Health England","Respiratory Virus Unit, Microbiology Services Colindale, Public Health England",PHE Covid Sequencing Team et al
EPI_ISL_464710,"Respiratory Virus Unit, Microbiology Services Colindale, Public Health England","Respiratory Virus Unit, Microbiology Services Colindale, Public Health England",PHE Covid Sequencing Team et al
EPI_ISL_464711,"Respiratory Virus Unit, Microbiology Services Colindale, Public Health England","Respiratory Virus Unit, Microbiology Services Colindale, Public Health England",PHE Covid Sequencing Team et al
EPI_ISL_464712,"Respiratory Virus Unit, Microbiology Services Colindale, Public Health England","Respiratory Virus Unit, Microbiology Services Colindale, Public Health England",PHE Covid Sequencing Team et al
EPI_ISL_464713,"Respiratory Virus Unit, Microbiology Services Colindale, Public Health England","Respiratory Virus Unit, Microbiology Services Colindale, Public Health England",PHE Covid Sequencing Team et al
EPI_ISL_464714,"Respiratory Virus Unit, Microbiology Services Colindale, Public Health England","Respiratory Virus Unit, Microbiology Services Colindale, Public Health England",PHE Covid Sequencing Team et al
EPI_ISL_464715,"Respiratory Virus Unit, Microbiology Services Colindale, Public Health England","Respiratory Virus Unit, Microbiology Services Colindale, Public Health England",PHE Covid Sequencing Team et al
EPI_ISL_464717,"Respiratory Virus Unit, Microbiology Services Colindale, Public Health England","Respiratory Virus Unit, Microbiology Services Colindale, Public Health England",PHE Covid Sequencing Team et al
EPI_ISL_464719,"Respiratory Virus Unit, Microbiology Services Colindale, Public Health England","Respiratory Virus Unit, Microbiology Services Colindale, Public Health England",PHE Covid Sequencing Team et al
EPI_ISL_464720,"Respiratory Virus Unit, Microbiology Services Colindale, Public Health England","Respiratory Virus Unit, Microbiology Services Colindale, Public Health England",PHE Covid Sequencing Team et al
EPI_ISL_464721,"Respiratory Virus Unit, Microbiology Services Colindale, Public Health England","Respiratory Virus Unit, Microbiology Services Colindale, Public Health England",PHE Covid Sequencing Team et al
EPI_ISL_464722,"Respiratory Virus Unit, Microbiology Services Colindale, Public Health England","Respiratory Virus Unit, Microbiology Services Colindale, Public Health England",PHE Covid Sequencing Team et al
EPI_ISL_464724,"Respiratory Virus Unit, Microbiology Services Colindale, Public Health England","Respiratory Virus Unit, Microbiology Services Colindale, Public Health England",PHE Covid Sequencing Team et al
EPI_ISL_464725,"Respiratory Virus Unit, Microbiology Services Colindale, Public Health England","Respiratory Virus Unit, Microbiology Services Colindale, Public Health England",PHE Covid Sequencing Team et al
EPI_ISL_464726,"Respiratory Virus Unit, Microbiology Services Colindale, Public Health England","Respiratory Virus Unit, Microbiology Services Colindale, Public Health England",PHE Covid Sequencing Team et al
EPI_ISL_464727,"Respiratory Virus Unit, Microbiology Services Colindale, Public Health England","Respiratory Virus Unit, Microbiology Services Colindale, Public Health England",PHE Covid Sequencing Team et al
EPI_ISL_464728,"Respiratory Virus Unit, Microbiology Services Colindale, Public Health England","Respiratory Virus Unit, Microbiology Services Colindale, Public Health England",PHE Covid Sequencing Team et al
EPI_ISL_464729,"Respiratory Virus Unit, Microbiology Services Colindale, Public Health England","Respiratory Virus Unit, Microbiology Services Colindale, Public Health England",PHE Covid Sequencing Team et al
EPI_ISL_464730,"Respiratory Virus Unit, Microbiology Services Colindale, Public Health England","Respiratory Virus Unit, Microbiology Services Colindale, Public Health England",PHE Covid Sequencing Team et al
EPI_ISL_464731,"Respiratory Virus Unit, Microbiology Services Colindale, Public Health England","Respiratory Virus Unit, Microbiology Services Colindale, Public Health England",PHE Covid Sequencing Team et al
EPI_ISL_464732,"Respiratory Virus Unit, Microbiology Services Colindale, Public Health England","Respiratory Virus Unit, Microbiology Services Colindale, Public Health England",PHE Covid Sequencing Team et al
EPI_ISL_464733,"Respiratory Virus Unit, Microbiology Services Colindale, Public Health England","Respiratory Virus Unit, Microbiology Services Colindale, Public Health England",PHE Covid Sequencing Team et al
EPI_ISL_464734,"Respiratory Virus Unit, Microbiology Services Colindale, Public Health England","Respiratory Virus Unit, Microbiology Services Colindale, Public Health England",PHE Covid Sequencing Team et al
EPI_ISL_464735,"Respiratory Virus Unit, Microbiology Services Colindale, Public Health England","Respiratory Virus Unit, Microbiology Services Colindale, Public Health England",PHE Covid Sequencing Team et al
EPI_ISL_464736,"Respiratory Virus Unit, Microbiology Services Colindale, Public Health England","Respiratory Virus Unit, Microbiology Services Colindale, Public Health England",PHE Covid Sequencing Team et al
EPI_ISL_420458,"Respiratory Virus Unit, Microbiology Services Colindale, Public Health England","Respiratory Virus Unit, Microbiology Services Colindale, Public Health England",Monica Galiano et al
EPI_ISL_420459,"Respiratory Virus Unit, Microbiology Services Colindale, Public Health England","Respiratory Virus Unit, Microbiology Services Colindale, Public Health England",Monica Galiano et al
EPI_ISL_464737,"Respiratory Virus Unit, Microbiology Services Colindale, Public Health England","Respiratory Virus Unit, Microbiology Services Colindale, Public Health England",PHE Covid Sequencing Team et al
EPI_ISL_464738,"Respiratory Virus Unit, Microbiology Services Colindale, Public Health England","Respiratory Virus Unit, Microbiology Services Colindale, Public Health England",PHE Covid Sequencing Team et al
EPI_ISL_464739,"Respiratory Virus Unit, Microbiology Services Colindale, Public Health England","Respiratory Virus Unit, Microbiology Services Colindale, Public Health England",PHE Covid Sequencing Team et al
EPI_ISL_464740,"Respiratory Virus Unit, Microbiology Services Colindale, Public Health England","Respiratory Virus Unit, Microbiology Services Colindale, Public Health England",PHE Covid Sequencing Team et al
EPI_ISL_464741,"Respiratory Virus Unit, Microbiology Services Colindale, Public Health England","Respiratory Virus Unit, Microbiology Services Colindale, Public Health England",PHE Covid Sequencing Team et al
EPI_ISL_420460,"Respiratory Virus Unit, Microbiology Services Colindale, Public Health England","Respiratory Virus Unit, Microbiology Services Colindale, Public Health England",Monica Galiano et al
EPI_ISL_464742,"Respiratory Virus Unit, Microbiology Services Colindale, Public Health England","Respiratory Virus Unit, Microbiology Services Colindale, Public Health England",PHE Covid Sequencing Team et al
EPI_ISL_464743,"Respiratory Virus Unit, Microbiology Services Colindale, Public Health England","Respiratory Virus Unit, Microbiology Services Colindale, Public Health England",PHE Covid Sequencing Team et al
EPI_ISL_464744,"Respiratory Virus Unit, Microbiology Services Colindale, Public Health England","Respiratory Virus Unit, Microbiology Services Colindale, Public Health England",PHE Covid Sequencing Team et al
EPI_ISL_464745,"Respiratory Virus Unit, Microbiology Services Colindale, Public Health England","Respiratory Virus Unit, Microbiology Services Colindale, Public Health England",PHE Covid Sequencing Team et al
EPI_ISL_464746,"Respiratory Virus Unit, Microbiology Services Colindale, Public Health England","Respiratory Virus Unit, Microbiology Services Colindale, Public Health England",PHE Covid Sequencing Team et al
EPI_ISL_464747,"Respiratory Virus Unit, Microbiology Services Colindale, Public Health England","Respiratory Virus Unit, Microbiology Services Colindale, Public Health England",PHE Covid Sequencing Team et al
EPI_ISL_464748,"Respiratory Virus Unit, Microbiology Services Colindale, Public Health England","Respiratory Virus Unit, Microbiology Services Colindale, Public Health England",PHE Covid Sequencing Team et al
EPI_ISL_464749,"Respiratory Virus Unit, Microbiology Services Colindale, Public Health England","Respiratory Virus Unit, Microbiology Services Colindale, Public Health England",PHE Covid Sequencing Team et al
EPI_ISL_464751,"Respiratory Virus Unit, Microbiology Services Colindale, Public Health England","Respiratory Virus Unit, Microbiology Services Colindale, Public Health England",PHE Covid Sequencing Team et al
EPI_ISL_464752,"Respiratory Virus Unit, Microbiology Services Colindale, Public Health England","Respiratory Virus Unit, Microbiology Services Colindale, Public Health England",PHE Covid Sequencing Team et al
EPI_ISL_464754,"Respiratory Virus Unit, Microbiology Services Colindale, Public Health England","Respiratory Virus Unit, Microbiology Services Colindale, Public Health England",PHE Covid Sequencing Team et al
EPI_ISL_464755,"Respiratory Virus Unit, Microbiology Services Colindale, Public Health England","Respiratory Virus Unit, Microbiology Services Colindale, Public Health England",PHE Covid Sequencing Team et al
EPI_ISL_464756,"Respiratory Virus Unit, Microbiology Services Colindale, Public Health England","Respiratory Virus Unit, Microbiology Services Colindale, Public Health England",PHE Covid Sequencing Team et al
EPI_ISL_464757,"Respiratory Virus Unit, Microbiology Services Colindale, Public Health England","Respiratory Virus Unit, Microbiology Services Colindale, Public Health England",PHE Covid Sequencing Team et al
EPI_ISL_464758,"Respiratory Virus Unit, Microbiology Services Colindale, Public Health England","Respiratory Virus Unit, Microbiology Services Colindale, Public Health England",PHE Covid Sequencing Team et al
EPI_ISL_464759,"Respiratory Virus Unit, Microbiology Services Colindale, Public Health England","Respiratory Virus Unit, Microbiology Services Colindale, Public Health England",PHE Covid Sequencing Team et al
EPI_ISL_464760,"Respiratory Virus Unit, Microbiology Services Colindale, Public Health England","Respiratory Virus Unit, Microbiology Services Colindale, Public Health England",PHE Covid Sequencing Team et al
EPI_ISL_464761,"Respiratory Virus Unit, Microbiology Services Colindale, Public Health England","Respiratory Virus Unit, Microbiology Services Colindale, Public Health England",PHE Covid Sequencing Team et al
EPI_ISL_464762,"Respiratory Virus Unit, Microbiology Services Colindale, Public Health England","Respiratory Virus Unit, Microbiology Services Colindale, Public Health England",PHE Covid Sequencing Team et al
EPI_ISL_464763,"Respiratory Virus Unit, Microbiology Services Colindale, Public Health England","Respiratory Virus Unit, Microbiology Services Colindale, Public Health England",PHE Covid Sequencing Team et al
EPI_ISL_464764,"Respiratory Virus Unit, Microbiology Services Colindale, Public Health England","Respiratory Virus Unit, Microbiology Services Colindale, Public Health England",PHE Covid Sequencing Team et al
EPI_ISL_464765,"Respiratory Virus Unit, Microbiology Services Colindale, Public Health England","Respiratory Virus Unit, Microbiology Services Colindale, Public Health England",PHE Covid Sequencing Team et al
EPI_ISL_464766,"Respiratory Virus Unit, Microbiology Services Colindale, Public Health England","Respiratory Virus Unit, Microbiology Services Colindale, Public Health England",PHE Covid Sequencing Team et al
EPI_ISL_464767,"Respiratory Virus Unit, Microbiology Services Colindale, Public Health England","Respiratory Virus Unit, Microbiology Services Colindale, Public Health England",PHE Covid Sequencing Team et al
EPI_ISL_464768,"Respiratory Virus Unit, Microbiology Services Colindale, Public Health England","Respiratory Virus Unit, Microbiology Services Colindale, Public Health England",PHE Covid Sequencing Team et al
EPI_ISL_464769,"Respiratory Virus Unit, Microbiology Services Colindale, Public Health England","Respiratory Virus Unit, Microbiology Services Colindale, Public Health England",PHE Covid Sequencing Team et al
EPI_ISL_464770,"Respiratory Virus Unit, Microbiology Services Colindale, Public Health England","Respiratory Virus Unit, Microbiology Services Colindale, Public Health England",PHE Covid Sequencing Team et al
EPI_ISL_464771,"Respiratory Virus Unit, Microbiology Services Colindale, Public Health England","Respiratory Virus Unit, Microbiology Services Colindale, Public Health England",PHE Covid Sequencing Team et al
EPI_ISL_464772,"Respiratory Virus Unit, Microbiology Services Colindale, Public Health England","Respiratory Virus Unit, Microbiology Services Colindale, Public Health England",PHE Covid Sequencing Team et al
EPI_ISL_464773,"Respiratory Virus Unit, Microbiology Services Colindale, Public Health England","Respiratory Virus Unit, Microbiology Services Colindale, Public Health England",PHE Covid Sequencing Team et al
EPI_ISL_464774,"Respiratory Virus Unit, Microbiology Services Colindale, Public Health England","Respiratory Virus Unit, Microbiology Services Colindale, Public Health England",PHE Covid Sequencing Team et al
EPI_ISL_464775,"Respiratory Virus Unit, Microbiology Services Colindale, Public Health England","Respiratory Virus Unit, Microbiology Services Colindale, Public Health England",PHE Covid Sequencing Team et al
EPI_ISL_464776,"Respiratory Virus Unit, Microbiology Services Colindale, Public Health England","Respiratory Virus Unit, Microbiology Services Colindale, Public Health England",PHE Covid Sequencing Team et al
EPI_ISL_464777,"Respiratory Virus Unit, Microbiology Services Colindale, Public Health England","Respiratory Virus Unit, Microbiology Services Colindale, Public Health England",PHE Covid Sequencing Team et al
EPI_ISL_464778,"Respiratory Virus Unit, Microbiology Services Colindale, Public Health England","Respiratory Virus Unit, Microbiology Services Colindale, Public Health England",PHE Covid Sequencing Team et al
EPI_ISL_464779,"Respiratory Virus Unit, Microbiology Services Colindale, Public Health England","Respiratory Virus Unit, Microbiology Services Colindale, Public Health England",PHE Covid Sequencing Team et al
EPI_ISL_464780,"Respiratory Virus Unit, Microbiology Services Colindale, Public Health England","Respiratory Virus Unit, Microbiology Services Colindale, Public Health England",PHE Covid Sequencing Team et al
EPI_ISL_464781,"Respiratory Virus Unit, Microbiology Services Colindale, Public Health England","Respiratory Virus Unit, Microbiology Services Colindale, Public Health England",PHE Covid Sequencing Team et al
EPI_ISL_464782,"Respiratory Virus Unit, Microbiology Services Colindale, Public Health England","Respiratory Virus Unit, Microbiology Services Colindale, Public Health England",PHE Covid Sequencing Team et al
EPI_ISL_464783,"Respiratory Virus Unit, Microbiology Services Colindale, Public Health England","Respiratory Virus Unit, Microbiology Services Colindale, Public Health England",PHE Covid Sequencing Team et al
EPI_ISL_464784,"Respiratory Virus Unit, Microbiology Services Colindale, Public Health England","Respiratory Virus Unit, Microbiology Services Colindale, Public Health England",PHE Covid Sequencing Team et al
EPI_ISL_464785,"Respiratory Virus Unit, Microbiology Services Colindale, Public Health England","Respiratory Virus Unit, Microbiology Services Colindale, Public Health England",PHE Covid Sequencing Team et al
EPI_ISL_464786,"Respiratory Virus Unit, Microbiology Services Colindale, Public Health England","Respiratory Virus Unit, Microbiology Services Colindale, Public Health England",PHE Covid Sequencing Team et al
EPI_ISL_464788,"Respiratory Virus Unit, Microbiology Services Colindale, Public Health England","Respiratory Virus Unit, Microbiology Services Colindale, Public Health England",PHE Covid Sequencing Team et al
EPI_ISL_464789,"Respiratory Virus Unit, Microbiology Services Colindale, Public Health England","Respiratory Virus Unit, Microbiology Services Colindale, Public Health England",PHE Covid Sequencing Team et al
EPI_ISL_418669,"Respiratory Virus Unit, Microbiology Services Colindale, Public Health England","Respiratory Virus Unit, Microbiology Services Colindale, Public Health England",Monica Galiano et al
EPI_ISL_464790,"Respiratory Virus Unit, Microbiology Services Colindale, Public Health England","Respiratory Virus Unit, Microbiology Services Colindale, Public Health England",PHE Covid Sequencing Team et al
EPI_ISL_418670,"Respiratory Virus Unit, Microbiology Services Colindale, Public Health England","Respiratory Virus Unit, Microbiology Services Colindale, Public Health England",Monica Galiano et al
EPI_ISL_464791,"Respiratory Virus Unit, Microbiology Services Colindale, Public Health England","Respiratory Virus Unit, Microbiology Services Colindale, Public Health England",PHE Covid Sequencing Team et al
EPI_ISL_464792,"Respiratory Virus Unit, Microbiology Services Colindale, Public Health England","Respiratory Virus Unit, Microbiology Services Colindale, Public Health England",PHE Covid Sequencing Team et al
EPI_ISL_464793,"Respiratory Virus Unit, Microbiology Services Colindale, Public Health England","Respiratory Virus Unit, Microbiology Services Colindale, Public Health England",PHE Covid Sequencing Team et al
EPI_ISL_464794,"Respiratory Virus Unit, Microbiology Services Colindale, Public Health England","Respiratory Virus Unit, Microbiology Services Colindale, Public Health England",PHE Covid Sequencing Team et al
EPI_ISL_464795,"Respiratory Virus Unit, Microbiology Services Colindale, Public Health England","Respiratory Virus Unit, Microbiology Services Colindale, Public Health England",PHE Covid Sequencing Team et al
EPI_ISL_464796,"Respiratory Virus Unit, Microbiology Services Colindale, Public Health England","Respiratory Virus Unit, Microbiology Services Colindale, Public Health England",PHE Covid Sequencing Team et al
EPI_ISL_464797,"Respiratory Virus Unit, Microbiology Services Colindale, Public Health England","Respiratory Virus Unit, Microbiology Services Colindale, Public Health England",PHE Covid Sequencing Team et al
EPI_ISL_464798,"Respiratory Virus Unit, Microbiology Services Colindale, Public Health England","Respiratory Virus Unit, Microbiology Services Colindale, Public Health England",PHE Covid Sequencing Team et al
EPI_ISL_464799,"Respiratory Virus Unit, Microbiology Services Colindale, Public Health England","Respiratory Virus Unit, Microbiology Services Colindale, Public Health England",PHE Covid Sequencing Team et al
EPI_ISL_464800,"Respiratory Virus Unit, Microbiology Services Colindale, Public Health England","Respiratory Virus Unit, Microbiology Services Colindale, Public Health England",PHE Covid Sequencing Team et al
EPI_ISL_464801,"Respiratory Virus Unit, Microbiology Services Colindale, Public Health England","Respiratory Virus Unit, Microbiology Services Colindale, Public Health England",PHE Covid Sequencing Team et al
EPI_ISL_464802,"Respiratory Virus Unit, Microbiology Services Colindale, Public Health England","Respiratory Virus Unit, Microbiology Services Colindale, Public Health England",PHE Covid Sequencing Team et al
EPI_ISL_464803,"Respiratory Virus Unit, Microbiology Services Colindale, Public Health England","Respiratory Virus Unit, Microbiology Services Colindale, Public Health England",PHE Covid Sequencing Team et al
EPI_ISL_464804,"Respiratory Virus Unit, Microbiology Services Colindale, Public Health England","Respiratory Virus Unit, Microbiology Services Colindale, Public Health England",PHE Covid Sequencing Team et al
EPI_ISL_420461,"Respiratory Virus Unit, Microbiology Services Colindale, Public Health England","Respiratory Virus Unit, Microbiology Services Colindale, Public Health England",Monica Galiano et al
EPI_ISL_464806,"Respiratory Virus Unit, Microbiology Services Colindale, Public Health England","Respiratory Virus Unit, Microbiology Services Colindale, Public Health England",PHE Covid Sequencing Team et al
EPI_ISL_464807,"Respiratory Virus Unit, Microbiology Services Colindale, Public Health England","Respiratory Virus Unit, Microbiology Services Colindale, Public Health England",PHE Covid Sequencing Team et al
EPI_ISL_464808,"Respiratory Virus Unit, Microbiology Services Colindale, Public Health England","Respiratory Virus Unit, Microbiology Services Colindale, Public Health England",PHE Covid Sequencing Team et al
EPI_ISL_464809,"Respiratory Virus Unit, Microbiology Services Colindale, Public Health England","Respiratory Virus Unit, Microbiology Services Colindale, Public Health England",PHE Covid Sequencing Team et al
EPI_ISL_464810,"Respiratory Virus Unit, Microbiology Services Colindale, Public Health England","Respiratory Virus Unit, Microbiology Services Colindale, Public Health England",PHE Covid Sequencing Team et al
EPI_ISL_464811,"Respiratory Virus Unit, Microbiology Services Colindale, Public Health England","Respiratory Virus Unit, Microbiology Services Colindale, Public Health England",PHE Covid Sequencing Team et al
EPI_ISL_464812,"Respiratory Virus Unit, Microbiology Services Colindale, Public Health England","Respiratory Virus Unit, Microbiology Services Colindale, Public Health England",PHE Covid Sequencing Team et al
EPI_ISL_464813,"Respiratory Virus Unit, Microbiology Services Colindale, Public Health England","Respiratory Virus Unit, Microbiology Services Colindale, Public Health England",PHE Covid Sequencing Team et al
EPI_ISL_464814,"Respiratory Virus Unit, Microbiology Services Colindale, Public Health England","Respiratory Virus Unit, Microbiology Services Colindale, Public Health England",PHE Covid Sequencing Team et al
EPI_ISL_464815,"Respiratory Virus Unit, Microbiology Services Colindale, Public Health England","Respiratory Virus Unit, Microbiology Services Colindale, Public Health England",PHE Covid Sequencing Team et al
EPI_ISL_464816,"Respiratory Virus Unit, Microbiology Services Colindale, Public Health England","Respiratory Virus Unit, Microbiology Services Colindale, Public Health England",PHE Covid Sequencing Team et al
EPI_ISL_464817,"Respiratory Virus Unit, Microbiology Services Colindale, Public Health England","Respiratory Virus Unit, Microbiology Services Colindale, Public Health England",PHE Covid Sequencing Team et al
EPI_ISL_464818,"Respiratory Virus Unit, Microbiology Services Colindale, Public Health England","Respiratory Virus Unit, Microbiology Services Colindale, Public Health England",PHE Covid Sequencing Team et al
EPI_ISL_464819,"Respiratory Virus Unit, Microbiology Services Colindale, Public Health England","Respiratory Virus Unit, Microbiology Services Colindale, Public Health England",PHE Covid Sequencing Team et al
EPI_ISL_464820,"Respiratory Virus Unit, Microbiology Services Colindale, Public Health England","Respiratory Virus Unit, Microbiology Services Colindale, Public Health England",PHE Covid Sequencing Team et al
EPI_ISL_464821,"Respiratory Virus Unit, Microbiology Services Colindale, Public Health England","Respiratory Virus Unit, Microbiology Services Colindale, Public Health England",PHE Covid Sequencing Team et al
EPI_ISL_464822,"Respiratory Virus Unit, Microbiology Services Colindale, Public Health England","Respiratory Virus Unit, Microbiology Services Colindale, Public Health England",PHE Covid Sequencing Team et al
EPI_ISL_464823,"Respiratory Virus Unit, Microbiology Services Colindale, Public Health England","Respiratory Virus Unit, Microbiology Services Colindale, Public Health England",PHE Covid Sequencing Team et al
EPI_ISL_464824,"Respiratory Virus Unit, Microbiology Services Colindale, Public Health England","Respiratory Virus Unit, Microbiology Services Colindale, Public Health England",PHE Covid Sequencing Team et al
EPI_ISL_464825,"Respiratory Virus Unit, Microbiology Services Colindale, Public Health England","Respiratory Virus Unit, Microbiology Services Colindale, Public Health England",PHE Covid Sequencing Team et al
EPI_ISL_464826,"Respiratory Virus Unit, Microbiology Services Colindale, Public Health England","Respiratory Virus Unit, Microbiology Services Colindale, Public Health England",PHE Covid Sequencing Team et al
EPI_ISL_464827,"Respiratory Virus Unit, Microbiology Services Colindale, Public Health England","Respiratory Virus Unit, Microbiology Services Colindale, Public Health England",PHE Covid Sequencing Team et al
EPI_ISL_464829,"Respiratory Virus Unit, Microbiology Services Colindale, Public Health England","Respiratory Virus Unit, Microbiology Services Colindale, Public Health England",PHE Covid Sequencing Team et al
EPI_ISL_464830,"Respiratory Virus Unit, Microbiology Services Colindale, Public Health England","Respiratory Virus Unit, Microbiology Services Colindale, Public Health England",PHE Covid Sequencing Team et al
EPI_ISL_464831,"Respiratory Virus Unit, Microbiology Services Colindale, Public Health England","Respiratory Virus Unit, Microbiology Services Colindale, Public Health England",PHE Covid Sequencing Team et al
EPI_ISL_464833,"Respiratory Virus Unit, Microbiology Services Colindale, Public Health England","Respiratory Virus Unit, Microbiology Services Colindale, Public Health England",PHE Covid Sequencing Team et al
EPI_ISL_464834,"Respiratory Virus Unit, Microbiology Services Colindale, Public Health England","Respiratory Virus Unit, Microbiology Services Colindale, Public Health England",PHE Covid Sequencing Team et al
EPI_ISL_464835,"Respiratory Virus Unit, Microbiology Services Colindale, Public Health England","Respiratory Virus Unit, Microbiology Services Colindale, Public Health England",PHE Covid Sequencing Team et al
EPI_ISL_464836,"Respiratory Virus Unit, Microbiology Services Colindale, Public Health England","Respiratory Virus Unit, Microbiology Services Colindale, Public Health England",PHE Covid Sequencing Team et al
EPI_ISL_464837,"Respiratory Virus Unit, Microbiology Services Colindale, Public Health England","Respiratory Virus Unit, Microbiology Services Colindale, Public Health England",PHE Covid Sequencing Team et al
EPI_ISL_464838,"Respiratory Virus Unit, Microbiology Services Colindale, Public Health England","Respiratory Virus Unit, Microbiology Services Colindale, Public Health England",PHE Covid Sequencing Team et al
EPI_ISL_464839,"Respiratory Virus Unit, Microbiology Services Colindale, Public Health England","Respiratory Virus Unit, Microbiology Services Colindale, Public Health England",PHE Covid Sequencing Team et al
EPI_ISL_464840,"Respiratory Virus Unit, Microbiology Services Colindale, Public Health England","Respiratory Virus Unit, Microbiology Services Colindale, Public Health England",PHE Covid Sequencing Team et al
EPI_ISL_464841,"Respiratory Virus Unit, Microbiology Services Colindale, Public Health England","Respiratory Virus Unit, Microbiology Services Colindale, Public Health England",PHE Covid Sequencing Team et al
EPI_ISL_464842,"Respiratory Virus Unit, Microbiology Services Colindale, Public Health England","Respiratory Virus Unit, Microbiology Services Colindale, Public Health England",PHE Covid Sequencing Team et al
EPI_ISL_464843,"Respiratory Virus Unit, Microbiology Services Colindale, Public Health England","Respiratory Virus Unit, Microbiology Services Colindale, Public Health England",PHE Covid Sequencing Team et al
EPI_ISL_464844,"Respiratory Virus Unit, Microbiology Services Colindale, Public Health England","Respiratory Virus Unit, Microbiology Services Colindale, Public Health England",PHE Covid Sequencing Team et al
EPI_ISL_464845,"Respiratory Virus Unit, Microbiology Services Colindale, Public Health England","Respiratory Virus Unit, Microbiology Services Colindale, Public Health England",PHE Covid Sequencing Team et al
EPI_ISL_464846,"Respiratory Virus Unit, Microbiology Services Colindale, Public Health England","Respiratory Virus Unit, Microbiology Services Colindale, Public Health England",PHE Covid Sequencing Team et al
EPI_ISL_464847,"Respiratory Virus Unit, Microbiology Services Colindale, Public Health England","Respiratory Virus Unit, Microbiology Services Colindale, Public Health England",PHE Covid Sequencing Team et al
EPI_ISL_464849,"Respiratory Virus Unit, Microbiology Services Colindale, Public Health England","Respiratory Virus Unit, Microbiology Services Colindale, Public Health England",PHE Covid Sequencing Team et al
EPI_ISL_464850,"Respiratory Virus Unit, Microbiology Services Colindale, Public Health England","Respiratory Virus Unit, Microbiology Services Colindale, Public Health England",PHE Covid Sequencing Team et al
EPI_ISL_464851,"Respiratory Virus Unit, Microbiology Services Colindale, Public Health England","Respiratory Virus Unit, Microbiology Services Colindale, Public Health England",PHE Covid Sequencing Team et al
EPI_ISL_464852,"Respiratory Virus Unit, Microbiology Services Colindale, Public Health England","Respiratory Virus Unit, Microbiology Services Colindale, Public Health England",PHE Covid Sequencing Team et al
EPI_ISL_464853,"Respiratory Virus Unit, Microbiology Services Colindale, Public Health England","Respiratory Virus Unit, Microbiology Services Colindale, Public Health England",PHE Covid Sequencing Team et al
EPI_ISL_464854,"Respiratory Virus Unit, Microbiology Services Colindale, Public Health England","Respiratory Virus Unit, Microbiology Services Colindale, Public Health England",PHE Covid Sequencing Team et al
EPI_ISL_464855,"Respiratory Virus Unit, Microbiology Services Colindale, Public Health England","Respiratory Virus Unit, Microbiology Services Colindale, Public Health England",PHE Covid Sequencing Team et al
EPI_ISL_464856,"Respiratory Virus Unit, Microbiology Services Colindale, Public Health England","Respiratory Virus Unit, Microbiology Services Colindale, Public Health England",PHE Covid Sequencing Team et al
EPI_ISL_464857,"Respiratory Virus Unit, Microbiology Services Colindale, Public Health England","Respiratory Virus Unit, Microbiology Services Colindale, Public Health England",PHE Covid Sequencing Team et al
EPI_ISL_464858,"Respiratory Virus Unit, Microbiology Services Colindale, Public Health England","Respiratory Virus Unit, Microbiology Services Colindale, Public Health England",PHE Covid Sequencing Team et al
EPI_ISL_464859,"Respiratory Virus Unit, Microbiology Services Colindale, Public Health England","Respiratory Virus Unit, Microbiology Services Colindale, Public Health England",PHE Covid Sequencing Team et al
EPI_ISL_464861,"Respiratory Virus Unit, Microbiology Services Colindale, Public Health England","Respiratory Virus Unit, Microbiology Services Colindale, Public Health England",PHE Covid Sequencing Team et al
EPI_ISL_464862,"Respiratory Virus Unit, Microbiology Services Colindale, Public Health England","Respiratory Virus Unit, Microbiology Services Colindale, Public Health England",PHE Covid Sequencing Team et al
EPI_ISL_464863,"Respiratory Virus Unit, Microbiology Services Colindale, Public Health England","Respiratory Virus Unit, Microbiology Services Colindale, Public Health England",PHE Covid Sequencing Team et al
EPI_ISL_464864,"Respiratory Virus Unit, Microbiology Services Colindale, Public Health England","Respiratory Virus Unit, Microbiology Services Colindale, Public Health England",PHE Covid Sequencing Team et al
EPI_ISL_464865,"Respiratory Virus Unit, Microbiology Services Colindale, Public Health England","Respiratory Virus Unit, Microbiology Services Colindale, Public Health England",PHE Covid Sequencing Team et al
EPI_ISL_464866,"Respiratory Virus Unit, Microbiology Services Colindale, Public Health England","Respiratory Virus Unit, Microbiology Services Colindale, Public Health England",PHE Covid Sequencing Team et al
EPI_ISL_464867,"Respiratory Virus Unit, Microbiology Services Colindale, Public Health England","Respiratory Virus Unit, Microbiology Services Colindale, Public Health England",PHE Covid Sequencing Team et al
EPI_ISL_464868,"Respiratory Virus Unit, Microbiology Services Colindale, Public Health England","Respiratory Virus Unit, Microbiology Services Colindale, Public Health England",PHE Covid Sequencing Team et al
EPI_ISL_464869,"Respiratory Virus Unit, Microbiology Services Colindale, Public Health England","Respiratory Virus Unit, Microbiology Services Colindale, Public Health England",PHE Covid Sequencing Team et al
EPI_ISL_464870,"Respiratory Virus Unit, Microbiology Services Colindale, Public Health England","Respiratory Virus Unit, Microbiology Services Colindale, Public Health England",PHE Covid Sequencing Team et al
EPI_ISL_464871,"Respiratory Virus Unit, Microbiology Services Colindale, Public Health England","Respiratory Virus Unit, Microbiology Services Colindale, Public Health England",PHE Covid Sequencing Team et al
EPI_ISL_464873,"Respiratory Virus Unit, Microbiology Services Colindale, Public Health England","Respiratory Virus Unit, Microbiology Services Colindale, Public Health England",PHE Covid Sequencing Team et al
EPI_ISL_464874,"Respiratory Virus Unit, Microbiology Services Colindale, Public Health England","Respiratory Virus Unit, Microbiology Services Colindale, Public Health England",PHE Covid Sequencing Team et al
EPI_ISL_464876,"Respiratory Virus Unit, Microbiology Services Colindale, Public Health England","Respiratory Virus Unit, Microbiology Services Colindale, Public Health England",PHE Covid Sequencing Team et al
EPI_ISL_464877,"Respiratory Virus Unit, Microbiology Services Colindale, Public Health England","Respiratory Virus Unit, Microbiology Services Colindale, Public Health England",PHE Covid Sequencing Team et al
EPI_ISL_464878,"Respiratory Virus Unit, Microbiology Services Colindale, Public Health England","Respiratory Virus Unit, Microbiology Services Colindale, Public Health England",PHE Covid Sequencing Team et al
EPI_ISL_464879,"Respiratory Virus Unit, Microbiology Services Colindale, Public Health England","Respiratory Virus Unit, Microbiology Services Colindale, Public Health England",PHE Covid Sequencing Team et al
EPI_ISL_464880,"Respiratory Virus Unit, Microbiology Services Colindale, Public Health England","Respiratory Virus Unit, Microbiology Services Colindale, Public Health England",PHE Covid Sequencing Team et al
EPI_ISL_464882,"Respiratory Virus Unit, Microbiology Services Colindale, Public Health England","Respiratory Virus Unit, Microbiology Services Colindale, Public Health England",PHE Covid Sequencing Team et al
EPI_ISL_464883,"Respiratory Virus Unit, Microbiology Services Colindale, Public Health England","Respiratory Virus Unit, Microbiology Services Colindale, Public Health England",PHE Covid Sequencing Team et al
EPI_ISL_464884,"Respiratory Virus Unit, Microbiology Services Colindale, Public Health England","Respiratory Virus Unit, Microbiology Services Colindale, Public Health England",PHE Covid Sequencing Team et al
EPI_ISL_464886,"Respiratory Virus Unit, Microbiology Services Colindale, Public Health England","Respiratory Virus Unit, Microbiology Services Colindale, Public Health England",PHE Covid Sequencing Team et al
EPI_ISL_464887,"Respiratory Virus Unit, Microbiology Services Colindale, Public Health England","Respiratory Virus Unit, Microbiology Services Colindale, Public Health England",PHE Covid Sequencing Team et al
EPI_ISL_464888,"Respiratory Virus Unit, Microbiology Services Colindale, Public Health England","Respiratory Virus Unit, Microbiology Services Colindale, Public Health England",PHE Covid Sequencing Team et al
EPI_ISL_464889,"Respiratory Virus Unit, Microbiology Services Colindale, Public Health England","Respiratory Virus Unit, Microbiology Services Colindale, Public Health England",PHE Covid Sequencing Team et al
EPI_ISL_464893,"Respiratory Virus Unit, Microbiology Services Colindale, Public Health England","Respiratory Virus Unit, Microbiology Services Colindale, Public Health England",PHE Covid Sequencing Team et al
EPI_ISL_464894,"Respiratory Virus Unit, Microbiology Services Colindale, Public Health England","Respiratory Virus Unit, Microbiology Services Colindale, Public Health England",PHE Covid Sequencing Team et al
EPI_ISL_464895,"Respiratory Virus Unit, Microbiology Services Colindale, Public Health England","Respiratory Virus Unit, Microbiology Services Colindale, Public Health England",PHE Covid Sequencing Team et al
EPI_ISL_464896,"Respiratory Virus Unit, Microbiology Services Colindale, Public Health England","Respiratory Virus Unit, Microbiology Services Colindale, Public Health England",PHE Covid Sequencing Team et al
EPI_ISL_464897,"Respiratory Virus Unit, Microbiology Services Colindale, Public Health England","Respiratory Virus Unit, Microbiology Services Colindale, Public Health England",PHE Covid Sequencing Team et al
EPI_ISL_464898,"Respiratory Virus Unit, Microbiology Services Colindale, Public Health England","Respiratory Virus Unit, Microbiology Services Colindale, Public Health England",PHE Covid Sequencing Team et al
EPI_ISL_464899,"Respiratory Virus Unit, Microbiology Services Colindale, Public Health England","Respiratory Virus Unit, Microbiology Services Colindale, Public Health England",PHE Covid Sequencing Team et al
EPI_ISL_464900,"Respiratory Virus Unit, Microbiology Services Colindale, Public Health England","Respiratory Virus Unit, Microbiology Services Colindale, Public Health England",PHE Covid Sequencing Team et al
EPI_ISL_464901,"Respiratory Virus Unit, Microbiology Services Colindale, Public Health England","Respiratory Virus Unit, Microbiology Services Colindale, Public Health England",PHE Covid Sequencing Team et al
EPI_ISL_464902,"Respiratory Virus Unit, Microbiology Services Colindale, Public Health England","Respiratory Virus Unit, Microbiology Services Colindale, Public Health England",PHE Covid Sequencing Team et al
EPI_ISL_464903,"Respiratory Virus Unit, Microbiology Services Colindale, Public Health England","Respiratory Virus Unit, Microbiology Services Colindale, Public Health England",PHE Covid Sequencing Team et al
EPI_ISL_464904,"Respiratory Virus Unit, Microbiology Services Colindale, Public Health England","Respiratory Virus Unit, Microbiology Services Colindale, Public Health England",PHE Covid Sequencing Team et al
EPI_ISL_464905,"Respiratory Virus Unit, Microbiology Services Colindale, Public Health England","Respiratory Virus Unit, Microbiology Services Colindale, Public Health England",PHE Covid Sequencing Team et al
EPI_ISL_464906,"Respiratory Virus Unit, Microbiology Services Colindale, Public Health England","Respiratory Virus Unit, Microbiology Services Colindale, Public Health England",PHE Covid Sequencing Team et al
EPI_ISL_464907,"Respiratory Virus Unit, Microbiology Services Colindale, Public Health England","Respiratory Virus Unit, Microbiology Services Colindale, Public Health England",PHE Covid Sequencing Team et al
EPI_ISL_464908,"Respiratory Virus Unit, Microbiology Services Colindale, Public Health England","Respiratory Virus Unit, Microbiology Services Colindale, Public Health England",PHE Covid Sequencing Team et al
EPI_ISL_464909,"Respiratory Virus Unit, Microbiology Services Colindale, Public Health England","Respiratory Virus Unit, Microbiology Services Colindale, Public Health England",PHE Covid Sequencing Team et al
EPI_ISL_464910,"Respiratory Virus Unit, Microbiology Services Colindale, Public Health England","Respiratory Virus Unit, Microbiology Services Colindale, Public Health England",PHE Covid Sequencing Team et al
EPI_ISL_464911,"Respiratory Virus Unit, Microbiology Services Colindale, Public Health England","Respiratory Virus Unit, Microbiology Services Colindale, Public Health England",PHE Covid Sequencing Team et al
EPI_ISL_464912,"Respiratory Virus Unit, Microbiology Services Colindale, Public Health England","Respiratory Virus Unit, Microbiology Services Colindale, Public Health England",PHE Covid Sequencing Team et al
EPI_ISL_464913,"Respiratory Virus Unit, Microbiology Services Colindale, Public Health England","Respiratory Virus Unit, Microbiology Services Colindale, Public Health England",PHE Covid Sequencing Team et al
EPI_ISL_464914,"Respiratory Virus Unit, Microbiology Services Colindale, Public Health England","Respiratory Virus Unit, Microbiology Services Colindale, Public Health England",PHE Covid Sequencing Team et al
EPI_ISL_417315,"Respiratory Virus Unit, Microbiology Services Colindale, Public Health England","Respiratory Virus Unit, Microbiology Services Colindale, Public Health England",Monica Galiano et al
EPI_ISL_464916,"Respiratory Virus Unit, Microbiology Services Colindale, Public Health England","Respiratory Virus Unit, Microbiology Services Colindale, Public Health England",PHE Covid Sequencing Team et al
EPI_ISL_464917,"Respiratory Virus Unit, Microbiology Services Colindale, Public Health England","Respiratory Virus Unit, Microbiology Services Colindale, Public Health England",PHE Covid Sequencing Team et al
EPI_ISL_464918,"Respiratory Virus Unit, Microbiology Services Colindale, Public Health England","Respiratory Virus Unit, Microbiology Services Colindale, Public Health England",PHE Covid Sequencing Team et al
EPI_ISL_464919,"Respiratory Virus Unit, Microbiology Services Colindale, Public Health England","Respiratory Virus Unit, Microbiology Services Colindale, Public Health England",PHE Covid Sequencing Team et al
EPI_ISL_464920,"Respiratory Virus Unit, Microbiology Services Colindale, Public Health England","Respiratory Virus Unit, Microbiology Services Colindale, Public Health England",PHE Covid Sequencing Team et al
EPI_ISL_464921,"Respiratory Virus Unit, Microbiology Services Colindale, Public Health England","Respiratory Virus Unit, Microbiology Services Colindale, Public Health England",PHE Covid Sequencing Team et al
EPI_ISL_464922,"Respiratory Virus Unit, Microbiology Services Colindale, Public Health England","Respiratory Virus Unit, Microbiology Services Colindale, Public Health England",PHE Covid Sequencing Team et al
EPI_ISL_464923,"Respiratory Virus Unit, Microbiology Services Colindale, Public Health England","Respiratory Virus Unit, Microbiology Services Colindale, Public Health England",PHE Covid Sequencing Team et al
EPI_ISL_464924,"Respiratory Virus Unit, Microbiology Services Colindale, Public Health England","Respiratory Virus Unit, Microbiology Services Colindale, Public Health England",PHE Covid Sequencing Team et al
EPI_ISL_464925,"Respiratory Virus Unit, Microbiology Services Colindale, Public Health England","Respiratory Virus Unit, Microbiology Services Colindale, Public Health England",PHE Covid Sequencing Team et al
EPI_ISL_464926,"Respiratory Virus Unit, Microbiology Services Colindale, Public Health England","Respiratory Virus Unit, Microbiology Services Colindale, Public Health England",PHE Covid Sequencing Team et al
EPI_ISL_464927,"Respiratory Virus Unit, Microbiology Services Colindale, Public Health England","Respiratory Virus Unit, Microbiology Services Colindale, Public Health England",PHE Covid Sequencing Team et al
EPI_ISL_464928,"Respiratory Virus Unit, Microbiology Services Colindale, Public Health England","Respiratory Virus Unit, Microbiology Services Colindale, Public Health England",PHE Covid Sequencing Team et al
EPI_ISL_464929,"Respiratory Virus Unit, Microbiology Services Colindale, Public Health England","Respiratory Virus Unit, Microbiology Services Colindale, Public Health England",PHE Covid Sequencing Team et al
EPI_ISL_464930,"Respiratory Virus Unit, Microbiology Services Colindale, Public Health England","Respiratory Virus Unit, Microbiology Services Colindale, Public Health England",PHE Covid Sequencing Team et al
EPI_ISL_464932,"Respiratory Virus Unit, Microbiology Services Colindale, Public Health England","Respiratory Virus Unit, Microbiology Services Colindale, Public Health England",PHE Covid Sequencing Team et al
EPI_ISL_464934,"Respiratory Virus Unit, Microbiology Services Colindale, Public Health England","Respiratory Virus Unit, Microbiology Services Colindale, Public Health England",PHE Covid Sequencing Team et al
EPI_ISL_464935,"Respiratory Virus Unit, Microbiology Services Colindale, Public Health England","Respiratory Virus Unit, Microbiology Services Colindale, Public Health England",PHE Covid Sequencing Team et al
EPI_ISL_464936,"Respiratory Virus Unit, Microbiology Services Colindale, Public Health England","Respiratory Virus Unit, Microbiology Services Colindale, Public Health England",PHE Covid Sequencing Team et al
EPI_ISL_464937,"Respiratory Virus Unit, Microbiology Services Colindale, Public Health England","Respiratory Virus Unit, Microbiology Services Colindale, Public Health England",PHE Covid Sequencing Team et al
EPI_ISL_420462,"Respiratory Virus Unit, Microbiology Services Colindale, Public Health England","Respiratory Virus Unit, Microbiology Services Colindale, Public Health England",Monica Galiano et al
EPI_ISL_464938,"Respiratory Virus Unit, Microbiology Services Colindale, Public Health England","Respiratory Virus Unit, Microbiology Services Colindale, Public Health England",PHE Covid Sequencing Team et al
EPI_ISL_464939,"Respiratory Virus Unit, Microbiology Services Colindale, Public Health England","Respiratory Virus Unit, Microbiology Services Colindale, Public Health England",PHE Covid Sequencing Team et al
EPI_ISL_464940,"Respiratory Virus Unit, Microbiology Services Colindale, Public Health England","Respiratory Virus Unit, Microbiology Services Colindale, Public Health England",PHE Covid Sequencing Team et al
EPI_ISL_464941,"Respiratory Virus Unit, Microbiology Services Colindale, Public Health England","Respiratory Virus Unit, Microbiology Services Colindale, Public Health England",PHE Covid Sequencing Team et al
EPI_ISL_464943,"Respiratory Virus Unit, Microbiology Services Colindale, Public Health England","Respiratory Virus Unit, Microbiology Services Colindale, Public Health England",PHE Covid Sequencing Team et al
EPI_ISL_464944,"Respiratory Virus Unit, Microbiology Services Colindale, Public Health England","Respiratory Virus Unit, Microbiology Services Colindale, Public Health England",PHE Covid Sequencing Team et al
EPI_ISL_464945,"Respiratory Virus Unit, Microbiology Services Colindale, Public Health England","Respiratory Virus Unit, Microbiology Services Colindale, Public Health England",PHE Covid Sequencing Team et al
EPI_ISL_464946,"Respiratory Virus Unit, Microbiology Services Colindale, Public Health England","Respiratory Virus Unit, Microbiology Services Colindale, Public Health England",PHE Covid Sequencing Team et al
EPI_ISL_464947,"Respiratory Virus Unit, Microbiology Services Colindale, Public Health England","Respiratory Virus Unit, Microbiology Services Colindale, Public Health England",PHE Covid Sequencing Team et al
EPI_ISL_464948,"Respiratory Virus Unit, Microbiology Services Colindale, Public Health England","Respiratory Virus Unit, Microbiology Services Colindale, Public Health England",PHE Covid Sequencing Team et al
EPI_ISL_464949,"Respiratory Virus Unit, Microbiology Services Colindale, Public Health England","Respiratory Virus Unit, Microbiology Services Colindale, Public Health England",PHE Covid Sequencing Team et al
EPI_ISL_464950,"Respiratory Virus Unit, Microbiology Services Colindale, Public Health England","Respiratory Virus Unit, Microbiology Services Colindale, Public Health England",PHE Covid Sequencing Team et al
EPI_ISL_464951,"Respiratory Virus Unit, Microbiology Services Colindale, Public Health England","Respiratory Virus Unit, Microbiology Services Colindale, Public Health England",PHE Covid Sequencing Team et al
EPI_ISL_464952,"Respiratory Virus Unit, Microbiology Services Colindale, Public Health England","Respiratory Virus Unit, Microbiology Services Colindale, Public Health England",PHE Covid Sequencing Team et al
EPI_ISL_464953,"Respiratory Virus Unit, Microbiology Services Colindale, Public Health England","Respiratory Virus Unit, Microbiology Services Colindale, Public Health England",PHE Covid Sequencing Team et al
EPI_ISL_464954,"Respiratory Virus Unit, Microbiology Services Colindale, Public Health England","Respiratory Virus Unit, Microbiology Services Colindale, Public Health England",PHE Covid Sequencing Team et al
EPI_ISL_464955,"Respiratory Virus Unit, Microbiology Services Colindale, Public Health England","Respiratory Virus Unit, Microbiology Services Colindale, Public Health England",PHE Covid Sequencing Team et al
EPI_ISL_464956,"Respiratory Virus Unit, Microbiology Services Colindale, Public Health England","Respiratory Virus Unit, Microbiology Services Colindale, Public Health England",PHE Covid Sequencing Team et al
EPI_ISL_464957,"Respiratory Virus Unit, Microbiology Services Colindale, Public Health England","Respiratory Virus Unit, Microbiology Services Colindale, Public Health England",PHE Covid Sequencing Team et al
EPI_ISL_464958,"Respiratory Virus Unit, Microbiology Services Colindale, Public Health England","Respiratory Virus Unit, Microbiology Services Colindale, Public Health England",PHE Covid Sequencing Team et al
EPI_ISL_464959,"Respiratory Virus Unit, Microbiology Services Colindale, Public Health England","Respiratory Virus Unit, Microbiology Services Colindale, Public Health England",PHE Covid Sequencing Team et al
EPI_ISL_464960,"Respiratory Virus Unit, Microbiology Services Colindale, Public Health England","Respiratory Virus Unit, Microbiology Services Colindale, Public Health England",PHE Covid Sequencing Team et al
EPI_ISL_464961,"Respiratory Virus Unit, Microbiology Services Colindale, Public Health England","Respiratory Virus Unit, Microbiology Services Colindale, Public Health England",PHE Covid Sequencing Team et al
EPI_ISL_464962,"Respiratory Virus Unit, Microbiology Services Colindale, Public Health England","Respiratory Virus Unit, Microbiology Services Colindale, Public Health England",PHE Covid Sequencing Team et al
EPI_ISL_464963,"Respiratory Virus Unit, Microbiology Services Colindale, Public Health England","Respiratory Virus Unit, Microbiology Services Colindale, Public Health England",PHE Covid Sequencing Team et al
EPI_ISL_464964,"Respiratory Virus Unit, Microbiology Services Colindale, Public Health England","Respiratory Virus Unit, Microbiology Services Colindale, Public Health England",PHE Covid Sequencing Team et al
EPI_ISL_464965,"Respiratory Virus Unit, Microbiology Services Colindale, Public Health England","Respiratory Virus Unit, Microbiology Services Colindale, Public Health England",PHE Covid Sequencing Team et al
EPI_ISL_464966,"Respiratory Virus Unit, Microbiology Services Colindale, Public Health England","Respiratory Virus Unit, Microbiology Services Colindale, Public Health England",PHE Covid Sequencing Team et al
EPI_ISL_464967,"Respiratory Virus Unit, Microbiology Services Colindale, Public Health England","Respiratory Virus Unit, Microbiology Services Colindale, Public Health England",PHE Covid Sequencing Team et al
EPI_ISL_464968,"Respiratory Virus Unit, Microbiology Services Colindale, Public Health England","Respiratory Virus Unit, Microbiology Services Colindale, Public Health England",PHE Covid Sequencing Team et al
EPI_ISL_464969,"Respiratory Virus Unit, Microbiology Services Colindale, Public Health England","Respiratory Virus Unit, Microbiology Services Colindale, Public Health England",PHE Covid Sequencing Team et al
EPI_ISL_464970,"Respiratory Virus Unit, Microbiology Services Colindale, Public Health England","Respiratory Virus Unit, Microbiology Services Colindale, Public Health England",PHE Covid Sequencing Team et al
EPI_ISL_420463,"Respiratory Virus Unit, Microbiology Services Colindale, Public Health England","Respiratory Virus Unit, Microbiology Services Colindale, Public Health England",Monica Galiano et al
EPI_ISL_464971,"Respiratory Virus Unit, Microbiology Services Colindale, Public Health England","Respiratory Virus Unit, Microbiology Services Colindale, Public Health England",PHE Covid Sequencing Team et al
EPI_ISL_464972,"Respiratory Virus Unit, Microbiology Services Colindale, Public Health England","Respiratory Virus Unit, Microbiology Services Colindale, Public Health England",PHE Covid Sequencing Team et al
EPI_ISL_464973,"Respiratory Virus Unit, Microbiology Services Colindale, Public Health England","Respiratory Virus Unit, Microbiology Services Colindale, Public Health England",PHE Covid Sequencing Team et al
EPI_ISL_464974,"Respiratory Virus Unit, Microbiology Services Colindale, Public Health England","Respiratory Virus Unit, Microbiology Services Colindale, Public Health England",PHE Covid Sequencing Team et al
EPI_ISL_464975,"Respiratory Virus Unit, Microbiology Services Colindale, Public Health England","Respiratory Virus Unit, Microbiology Services Colindale, Public Health England",PHE Covid Sequencing Team et al
EPI_ISL_464976,"Respiratory Virus Unit, Microbiology Services Colindale, Public Health England","Respiratory Virus Unit, Microbiology Services Colindale, Public Health England",PHE Covid Sequencing Team et al
EPI_ISL_464979,"Respiratory Virus Unit, Microbiology Services Colindale, Public Health England","Respiratory Virus Unit, Microbiology Services Colindale, Public Health England",PHE Covid Sequencing Team et al
EPI_ISL_464980,"Respiratory Virus Unit, Microbiology Services Colindale, Public Health England","Respiratory Virus Unit, Microbiology Services Colindale, Public Health England",PHE Covid Sequencing Team et al
EPI_ISL_464981,"Respiratory Virus Unit, Microbiology Services Colindale, Public Health England","Respiratory Virus Unit, Microbiology Services Colindale, Public Health England",PHE Covid Sequencing Team et al
EPI_ISL_464982,"Respiratory Virus Unit, Microbiology Services Colindale, Public Health England","Respiratory Virus Unit, Microbiology Services Colindale, Public Health England",PHE Covid Sequencing Team et al
EPI_ISL_464984,"Respiratory Virus Unit, Microbiology Services Colindale, Public Health England","Respiratory Virus Unit, Microbiology Services Colindale, Public Health England",PHE Covid Sequencing Team et al
EPI_ISL_464985,"Respiratory Virus Unit, Microbiology Services Colindale, Public Health England","Respiratory Virus Unit, Microbiology Services Colindale, Public Health England",PHE Covid Sequencing Team et al
EPI_ISL_464986,"Respiratory Virus Unit, Microbiology Services Colindale, Public Health England","Respiratory Virus Unit, Microbiology Services Colindale, Public Health England",PHE Covid Sequencing Team et al
EPI_ISL_464987,"Respiratory Virus Unit, Microbiology Services Colindale, Public Health England","Respiratory Virus Unit, Microbiology Services Colindale, Public Health England",PHE Covid Sequencing Team et al
EPI_ISL_464988,"Respiratory Virus Unit, Microbiology Services Colindale, Public Health England","Respiratory Virus Unit, Microbiology Services Colindale, Public Health England",PHE Covid Sequencing Team et al
EPI_ISL_464990,"Respiratory Virus Unit, Microbiology Services Colindale, Public Health England","Respiratory Virus Unit, Microbiology Services Colindale, Public Health England",PHE Covid Sequencing Team et al
EPI_ISL_464991,"Respiratory Virus Unit, Microbiology Services Colindale, Public Health England","Respiratory Virus Unit, Microbiology Services Colindale, Public Health England",PHE Covid Sequencing Team et al
EPI_ISL_464996,"Respiratory Virus Unit, Microbiology Services Colindale, Public Health England","Respiratory Virus Unit, Microbiology Services Colindale, Public Health England",PHE Covid Sequencing Team et al
EPI_ISL_464997,"Respiratory Virus Unit, Microbiology Services Colindale, Public Health England","Respiratory Virus Unit, Microbiology Services Colindale, Public Health England",PHE Covid Sequencing Team et al
EPI_ISL_464998,"Respiratory Virus Unit, Microbiology Services Colindale, Public Health England","Respiratory Virus Unit, Microbiology Services Colindale, Public Health England",PHE Covid Sequencing Team et al
EPI_ISL_464999,"Respiratory Virus Unit, Microbiology Services Colindale, Public Health England","Respiratory Virus Unit, Microbiology Services Colindale, Public Health England",PHE Covid Sequencing Team et al
EPI_ISL_465000,"Respiratory Virus Unit, Microbiology Services Colindale, Public Health England","Respiratory Virus Unit, Microbiology Services Colindale, Public Health England",PHE Covid Sequencing Team et al
EPI_ISL_465001,"Respiratory Virus Unit, Microbiology Services Colindale, Public Health England","Respiratory Virus Unit, Microbiology Services Colindale, Public Health England",PHE Covid Sequencing Team et al
EPI_ISL_465002,"Respiratory Virus Unit, Microbiology Services Colindale, Public Health England","Respiratory Virus Unit, Microbiology Services Colindale, Public Health England",PHE Covid Sequencing Team et al
EPI_ISL_465003,"Respiratory Virus Unit, Microbiology Services Colindale, Public Health England","Respiratory Virus Unit, Microbiology Services Colindale, Public Health England",PHE Covid Sequencing Team et al
EPI_ISL_465004,"Respiratory Virus Unit, Microbiology Services Colindale, Public Health England","Respiratory Virus Unit, Microbiology Services Colindale, Public Health England",PHE Covid Sequencing Team et al
EPI_ISL_465007,"Respiratory Virus Unit, Microbiology Services Colindale, Public Health England","Respiratory Virus Unit, Microbiology Services Colindale, Public Health England",PHE Covid Sequencing Team et al
EPI_ISL_465008,"Respiratory Virus Unit, Microbiology Services Colindale, Public Health England","Respiratory Virus Unit, Microbiology Services Colindale, Public Health England",PHE Covid Sequencing Team et al
EPI_ISL_465009,"Respiratory Virus Unit, Microbiology Services Colindale, Public Health England","Respiratory Virus Unit, Microbiology Services Colindale, Public Health England",PHE Covid Sequencing Team et al
EPI_ISL_465010,"Respiratory Virus Unit, Microbiology Services Colindale, Public Health England","Respiratory Virus Unit, Microbiology Services Colindale, Public Health England",PHE Covid Sequencing Team et al
EPI_ISL_465011,"Respiratory Virus Unit, Microbiology Services Colindale, Public Health England","Respiratory Virus Unit, Microbiology Services Colindale, Public Health England",PHE Covid Sequencing Team et al
EPI_ISL_465012,"Respiratory Virus Unit, Microbiology Services Colindale, Public Health England","Respiratory Virus Unit, Microbiology Services Colindale, Public Health England",PHE Covid Sequencing Team et al
EPI_ISL_465013,"Respiratory Virus Unit, Microbiology Services Colindale, Public Health England","Respiratory Virus Unit, Microbiology Services Colindale, Public Health England",PHE Covid Sequencing Team et al
EPI_ISL_465014,"Respiratory Virus Unit, Microbiology Services Colindale, Public Health England","Respiratory Virus Unit, Microbiology Services Colindale, Public Health England",PHE Covid Sequencing Team et al
EPI_ISL_465015,"Respiratory Virus Unit, Microbiology Services Colindale, Public Health England","Respiratory Virus Unit, Microbiology Services Colindale, Public Health England",PHE Covid Sequencing Team et al
EPI_ISL_465017,"Respiratory Virus Unit, Microbiology Services Colindale, Public Health England","Respiratory Virus Unit, Microbiology Services Colindale, Public Health England",PHE Covid Sequencing Team et al
EPI_ISL_465018,"Respiratory Virus Unit, Microbiology Services Colindale, Public Health England","Respiratory Virus Unit, Microbiology Services Colindale, Public Health England",PHE Covid Sequencing Team et al
EPI_ISL_465019,"Respiratory Virus Unit, Microbiology Services Colindale, Public Health England","Respiratory Virus Unit, Microbiology Services Colindale, Public Health England",PHE Covid Sequencing Team et al
EPI_ISL_465020,"Respiratory Virus Unit, Microbiology Services Colindale, Public Health England","Respiratory Virus Unit, Microbiology Services Colindale, Public Health England",PHE Covid Sequencing Team et al
EPI_ISL_465021,"Respiratory Virus Unit, Microbiology Services Colindale, Public Health England","Respiratory Virus Unit, Microbiology Services Colindale, Public Health England",PHE Covid Sequencing Team et al
EPI_ISL_465023,"Respiratory Virus Unit, Microbiology Services Colindale, Public Health England","Respiratory Virus Unit, Microbiology Services Colindale, Public Health England",PHE Covid Sequencing Team et al
EPI_ISL_465024,"Respiratory Virus Unit, Microbiology Services Colindale, Public Health England","Respiratory Virus Unit, Microbiology Services Colindale, Public Health England",PHE Covid Sequencing Team et al
EPI_ISL_465026,"Respiratory Virus Unit, Microbiology Services Colindale, Public Health England","Respiratory Virus Unit, Microbiology Services Colindale, Public Health England",PHE Covid Sequencing Team et al
EPI_ISL_465027,"Respiratory Virus Unit, Microbiology Services Colindale, Public Health England","Respiratory Virus Unit, Microbiology Services Colindale, Public Health England",PHE Covid Sequencing Team et al
EPI_ISL_465028,"Respiratory Virus Unit, Microbiology Services Colindale, Public Health England","Respiratory Virus Unit, Microbiology Services Colindale, Public Health England",PHE Covid Sequencing Team et al
EPI_ISL_465029,"Respiratory Virus Unit, Microbiology Services Colindale, Public Health England","Respiratory Virus Unit, Microbiology Services Colindale, Public Health England",PHE Covid Sequencing Team et al
EPI_ISL_465030,"Respiratory Virus Unit, Microbiology Services Colindale, Public Health England","Respiratory Virus Unit, Microbiology Services Colindale, Public Health England",PHE Covid Sequencing Team et al
EPI_ISL_465031,"Respiratory Virus Unit, Microbiology Services Colindale, Public Health England","Respiratory Virus Unit, Microbiology Services Colindale, Public Health England",PHE Covid Sequencing Team et al
EPI_ISL_465032,"Respiratory Virus Unit, Microbiology Services Colindale, Public Health England","Respiratory Virus Unit, Microbiology Services Colindale, Public Health England",PHE Covid Sequencing Team et al
EPI_ISL_465033,"Respiratory Virus Unit, Microbiology Services Colindale, Public Health England","Respiratory Virus Unit, Microbiology Services Colindale, Public Health England",PHE Covid Sequencing Team et al
EPI_ISL_465034,"Respiratory Virus Unit, Microbiology Services Colindale, Public Health England","Respiratory Virus Unit, Microbiology Services Colindale, Public Health England",PHE Covid Sequencing Team et al
EPI_ISL_465035,"Respiratory Virus Unit, Microbiology Services Colindale, Public Health England","Respiratory Virus Unit, Microbiology Services Colindale, Public Health England",PHE Covid Sequencing Team et al
EPI_ISL_418671,"Respiratory Virus Unit, Microbiology Services Colindale, Public Health England","Respiratory Virus Unit, Microbiology Services Colindale, Public Health England",Monica Galiano et al
EPI_ISL_465036,"Respiratory Virus Unit, Microbiology Services Colindale, Public Health England","Respiratory Virus Unit, Microbiology Services Colindale, Public Health England",PHE Covid Sequencing Team et al
EPI_ISL_465037,"Respiratory Virus Unit, Microbiology Services Colindale, Public Health England","Respiratory Virus Unit, Microbiology Services Colindale, Public Health England",PHE Covid Sequencing Team et al
EPI_ISL_465038,"Respiratory Virus Unit, Microbiology Services Colindale, Public Health England","Respiratory Virus Unit, Microbiology Services Colindale, Public Health England",PHE Covid Sequencing Team et al
EPI_ISL_465039,"Respiratory Virus Unit, Microbiology Services Colindale, Public Health England","Respiratory Virus Unit, Microbiology Services Colindale, Public Health England",PHE Covid Sequencing Team et al
EPI_ISL_465040,"Respiratory Virus Unit, Microbiology Services Colindale, Public Health England","Respiratory Virus Unit, Microbiology Services Colindale, Public Health England",PHE Covid Sequencing Team et al
EPI_ISL_465042,"Respiratory Virus Unit, Microbiology Services Colindale, Public Health England","Respiratory Virus Unit, Microbiology Services Colindale, Public Health England",PHE Covid Sequencing Team et al
EPI_ISL_465043,"Respiratory Virus Unit, Microbiology Services Colindale, Public Health England","Respiratory Virus Unit, Microbiology Services Colindale, Public Health England",PHE Covid Sequencing Team et al
EPI_ISL_465044,"Respiratory Virus Unit, Microbiology Services Colindale, Public Health England","Respiratory Virus Unit, Microbiology Services Colindale, Public Health England",PHE Covid Sequencing Team et al
EPI_ISL_465045,"Respiratory Virus Unit, Microbiology Services Colindale, Public Health England","Respiratory Virus Unit, Microbiology Services Colindale, Public Health England",PHE Covid Sequencing Team et al
EPI_ISL_465046,"Respiratory Virus Unit, Microbiology Services Colindale, Public Health England","Respiratory Virus Unit, Microbiology Services Colindale, Public Health England",PHE Covid Sequencing Team et al
EPI_ISL_465050,"Respiratory Virus Unit, Microbiology Services Colindale, Public Health England","Respiratory Virus Unit, Microbiology Services Colindale, Public Health England",PHE Covid Sequencing Team et al
EPI_ISL_465051,"Respiratory Virus Unit, Microbiology Services Colindale, Public Health England","Respiratory Virus Unit, Microbiology Services Colindale, Public Health England",PHE Covid Sequencing Team et al
EPI_ISL_465052,"Respiratory Virus Unit, Microbiology Services Colindale, Public Health England","Respiratory Virus Unit, Microbiology Services Colindale, Public Health England",PHE Covid Sequencing Team et al
EPI_ISL_465053,"Respiratory Virus Unit, Microbiology Services Colindale, Public Health England","Respiratory Virus Unit, Microbiology Services Colindale, Public Health England",PHE Covid Sequencing Team et al
EPI_ISL_465054,"Respiratory Virus Unit, Microbiology Services Colindale, Public Health England","Respiratory Virus Unit, Microbiology Services Colindale, Public Health England",PHE Covid Sequencing Team et al
EPI_ISL_465055,"Respiratory Virus Unit, Microbiology Services Colindale, Public Health England","Respiratory Virus Unit, Microbiology Services Colindale, Public Health England",PHE Covid Sequencing Team et al
EPI_ISL_465056,"Respiratory Virus Unit, Microbiology Services Colindale, Public Health England","Respiratory Virus Unit, Microbiology Services Colindale, Public Health England",PHE Covid Sequencing Team et al
EPI_ISL_465057,"Respiratory Virus Unit, Microbiology Services Colindale, Public Health England","Respiratory Virus Unit, Microbiology Services Colindale, Public Health England",PHE Covid Sequencing Team et al
EPI_ISL_465058,"Respiratory Virus Unit, Microbiology Services Colindale, Public Health England","Respiratory Virus Unit, Microbiology Services Colindale, Public Health England",PHE Covid Sequencing Team et al
EPI_ISL_465059,"Respiratory Virus Unit, Microbiology Services Colindale, Public Health England","Respiratory Virus Unit, Microbiology Services Colindale, Public Health England",PHE Covid Sequencing Team et al
EPI_ISL_465060,"Respiratory Virus Unit, Microbiology Services Colindale, Public Health England","Respiratory Virus Unit, Microbiology Services Colindale, Public Health England",PHE Covid Sequencing Team et al
EPI_ISL_465061,"Respiratory Virus Unit, Microbiology Services Colindale, Public Health England","Respiratory Virus Unit, Microbiology Services Colindale, Public Health England",PHE Covid Sequencing Team et al
EPI_ISL_465062,"Respiratory Virus Unit, Microbiology Services Colindale, Public Health England","Respiratory Virus Unit, Microbiology Services Colindale, Public Health England",PHE Covid Sequencing Team et al
EPI_ISL_465063,"Respiratory Virus Unit, Microbiology Services Colindale, Public Health England","Respiratory Virus Unit, Microbiology Services Colindale, Public Health England",PHE Covid Sequencing Team et al
EPI_ISL_465064,"Respiratory Virus Unit, Microbiology Services Colindale, Public Health England","Respiratory Virus Unit, Microbiology Services Colindale, Public Health England",PHE Covid Sequencing Team et al
EPI_ISL_465065,"Respiratory Virus Unit, Microbiology Services Colindale, Public Health England","Respiratory Virus Unit, Microbiology Services Colindale, Public Health England",PHE Covid Sequencing Team et al
EPI_ISL_465068,"Respiratory Virus Unit, Microbiology Services Colindale, Public Health England","Respiratory Virus Unit, Microbiology Services Colindale, Public Health England",PHE Covid Sequencing Team et al
EPI_ISL_465070,"Respiratory Virus Unit, Microbiology Services Colindale, Public Health England","Respiratory Virus Unit, Microbiology Services Colindale, Public Health England",PHE Covid Sequencing Team et al
EPI_ISL_465071,"Respiratory Virus Unit, Microbiology Services Colindale, Public Health England","Respiratory Virus Unit, Microbiology Services Colindale, Public Health England",PHE Covid Sequencing Team et al
EPI_ISL_465072,"Respiratory Virus Unit, Microbiology Services Colindale, Public Health England","Respiratory Virus Unit, Microbiology Services Colindale, Public Health England",PHE Covid Sequencing Team et al
EPI_ISL_465073,"Respiratory Virus Unit, Microbiology Services Colindale, Public Health England","Respiratory Virus Unit, Microbiology Services Colindale, Public Health England",PHE Covid Sequencing Team et al
EPI_ISL_465075,"Respiratory Virus Unit, Microbiology Services Colindale, Public Health England","Respiratory Virus Unit, Microbiology Services Colindale, Public Health England",PHE Covid Sequencing Team et al
EPI_ISL_465076,"Respiratory Virus Unit, Microbiology Services Colindale, Public Health England","Respiratory Virus Unit, Microbiology Services Colindale, Public Health England",PHE Covid Sequencing Team et al
EPI_ISL_465077,"Respiratory Virus Unit, Microbiology Services Colindale, Public Health England","Respiratory Virus Unit, Microbiology Services Colindale, Public Health England",PHE Covid Sequencing Team et al
EPI_ISL_465078,"Respiratory Virus Unit, Microbiology Services Colindale, Public Health England","Respiratory Virus Unit, Microbiology Services Colindale, Public Health England",PHE Covid Sequencing Team et al
EPI_ISL_465079,"Respiratory Virus Unit, Microbiology Services Colindale, Public Health England","Respiratory Virus Unit, Microbiology Services Colindale, Public Health England",PHE Covid Sequencing Team et al
EPI_ISL_465080,"Respiratory Virus Unit, Microbiology Services Colindale, Public Health England","Respiratory Virus Unit, Microbiology Services Colindale, Public Health England",PHE Covid Sequencing Team et al
EPI_ISL_465081,"Respiratory Virus Unit, Microbiology Services Colindale, Public Health England","Respiratory Virus Unit, Microbiology Services Colindale, Public Health England",PHE Covid Sequencing Team et al
EPI_ISL_465082,"Respiratory Virus Unit, Microbiology Services Colindale, Public Health England","Respiratory Virus Unit, Microbiology Services Colindale, Public Health England",PHE Covid Sequencing Team et al
EPI_ISL_465088,"Respiratory Virus Unit, Microbiology Services Colindale, Public Health England","Respiratory Virus Unit, Microbiology Services Colindale, Public Health England",PHE Covid Sequencing Team et al
EPI_ISL_465092,"Respiratory Virus Unit, Microbiology Services Colindale, Public Health England","Respiratory Virus Unit, Microbiology Services Colindale, Public Health England",PHE Covid Sequencing Team et al
EPI_ISL_465093,"Respiratory Virus Unit, Microbiology Services Colindale, Public Health England","Respiratory Virus Unit, Microbiology Services Colindale, Public Health England",PHE Covid Sequencing Team et al
EPI_ISL_465094,"Respiratory Virus Unit, Microbiology Services Colindale, Public Health England","Respiratory Virus Unit, Microbiology Services Colindale, Public Health England",PHE Covid Sequencing Team et al
EPI_ISL_465095,"Respiratory Virus Unit, Microbiology Services Colindale, Public Health England","Respiratory Virus Unit, Microbiology Services Colindale, Public Health England",PHE Covid Sequencing Team et al
EPI_ISL_465096,"Respiratory Virus Unit, Microbiology Services Colindale, Public Health England","Respiratory Virus Unit, Microbiology Services Colindale, Public Health England",PHE Covid Sequencing Team et al
EPI_ISL_465097,"Respiratory Virus Unit, Microbiology Services Colindale, Public Health England","Respiratory Virus Unit, Microbiology Services Colindale, Public Health England",PHE Covid Sequencing Team et al
EPI_ISL_465098,"Respiratory Virus Unit, Microbiology Services Colindale, Public Health England","Respiratory Virus Unit, Microbiology Services Colindale, Public Health England",PHE Covid Sequencing Team et al
EPI_ISL_465099,"Respiratory Virus Unit, Microbiology Services Colindale, Public Health England","Respiratory Virus Unit, Microbiology Services Colindale, Public Health England",PHE Covid Sequencing Team et al
EPI_ISL_465100,"Respiratory Virus Unit, Microbiology Services Colindale, Public Health England","Respiratory Virus Unit, Microbiology Services Colindale, Public Health England",PHE Covid Sequencing Team et al
EPI_ISL_465101,"Respiratory Virus Unit, Microbiology Services Colindale, Public Health England","Respiratory Virus Unit, Microbiology Services Colindale, Public Health England",PHE Covid Sequencing Team et al
EPI_ISL_465102,"Respiratory Virus Unit, Microbiology Services Colindale, Public Health England","Respiratory Virus Unit, Microbiology Services Colindale, Public Health England",PHE Covid Sequencing Team et al
EPI_ISL_465103,"Respiratory Virus Unit, Microbiology Services Colindale, Public Health England","Respiratory Virus Unit, Microbiology Services Colindale, Public Health England",PHE Covid Sequencing Team et al
EPI_ISL_465104,"Respiratory Virus Unit, Microbiology Services Colindale, Public Health England","Respiratory Virus Unit, Microbiology Services Colindale, Public Health England",PHE Covid Sequencing Team et al
EPI_ISL_465105,"Respiratory Virus Unit, Microbiology Services Colindale, Public Health England","Respiratory Virus Unit, Microbiology Services Colindale, Public Health England",PHE Covid Sequencing Team et al
EPI_ISL_465106,"Respiratory Virus Unit, Microbiology Services Colindale, Public Health England","Respiratory Virus Unit, Microbiology Services Colindale, Public Health England",PHE Covid Sequencing Team et al
EPI_ISL_465107,"Respiratory Virus Unit, Microbiology Services Colindale, Public Health England","Respiratory Virus Unit, Microbiology Services Colindale, Public Health England",PHE Covid Sequencing Team et al
EPI_ISL_465108,"Respiratory Virus Unit, Microbiology Services Colindale, Public Health England","Respiratory Virus Unit, Microbiology Services Colindale, Public Health England",PHE Covid Sequencing Team et al
```
