## Supplementary material for "Establishment & lineage dynamics of the SARS-CoV-2 epidemic in the UK": GISAID acknowledgments table (part 2 of 7)

```
EPI_ISL_465110,"Respiratory Virus Unit, Microbiology Services Colindale, Public Health England","Respiratory Virus Unit, Microbiology Services Colindale, Public Health England",PHE Covid Sequencing Team et al
EPI_ISL_465111,"Respiratory Virus Unit, Microbiology Services Colindale, Public Health England","Respiratory Virus Unit, Microbiology Services Colindale, Public Health England",PHE Covid Sequencing Team et al
EPI_ISL_465112,"Respiratory Virus Unit, Microbiology Services Colindale, Public Health England","Respiratory Virus Unit, Microbiology Services Colindale, Public Health England",PHE Covid Sequencing Team et al
EPI_ISL_465113,"Respiratory Virus Unit, Microbiology Services Colindale, Public Health England","Respiratory Virus Unit, Microbiology Services Colindale, Public Health England",PHE Covid Sequencing Team et al
EPI_ISL_465114,"Respiratory Virus Unit, Microbiology Services Colindale, Public Health England","Respiratory Virus Unit, Microbiology Services Colindale, Public Health England",PHE Covid Sequencing Team et al
EPI_ISL_465115,"Respiratory Virus Unit, Microbiology Services Colindale, Public Health England","Respiratory Virus Unit, Microbiology Services Colindale, Public Health England",PHE Covid Sequencing Team et al
EPI_ISL_465116,"Respiratory Virus Unit, Microbiology Services Colindale, Public Health England","Respiratory Virus Unit, Microbiology Services Colindale, Public Health England",PHE Covid Sequencing Team et al
EPI_ISL_465117,"Respiratory Virus Unit, Microbiology Services Colindale, Public Health England","Respiratory Virus Unit, Microbiology Services Colindale, Public Health England",PHE Covid Sequencing Team et al
EPI_ISL_465118,"Respiratory Virus Unit, Microbiology Services Colindale, Public Health England","Respiratory Virus Unit, Microbiology Services Colindale, Public Health England",PHE Covid Sequencing Team et al
EPI_ISL_465119,"Respiratory Virus Unit, Microbiology Services Colindale, Public Health England","Respiratory Virus Unit, Microbiology Services Colindale, Public Health England",PHE Covid Sequencing Team et al
EPI_ISL_465120,"Respiratory Virus Unit, Microbiology Services Colindale, Public Health England","Respiratory Virus Unit, Microbiology Services Colindale, Public Health England",PHE Covid Sequencing Team et al
EPI_ISL_465121,"Respiratory Virus Unit, Microbiology Services Colindale, Public Health England","Respiratory Virus Unit, Microbiology Services Colindale, Public Health England",PHE Covid Sequencing Team et al
EPI_ISL_465122,"Respiratory Virus Unit, Microbiology Services Colindale, Public Health England","Respiratory Virus Unit, Microbiology Services Colindale, Public Health England",PHE Covid Sequencing Team et al
EPI_ISL_465123,"Respiratory Virus Unit, Microbiology Services Colindale, Public Health England","Respiratory Virus Unit, Microbiology Services Colindale, Public Health England",PHE Covid Sequencing Team et al
EPI_ISL_465124,"Respiratory Virus Unit, Microbiology Services Colindale, Public Health England","Respiratory Virus Unit, Microbiology Services Colindale, Public Health England",PHE Covid Sequencing Team et al
EPI_ISL_465125,"Respiratory Virus Unit, Microbiology Services Colindale, Public Health England","Respiratory Virus Unit, Microbiology Services Colindale, Public Health England",PHE Covid Sequencing Team et al
EPI_ISL_465126,"Respiratory Virus Unit, Microbiology Services Colindale, Public Health England","Respiratory Virus Unit, Microbiology Services Colindale, Public Health England",PHE Covid Sequencing Team et al
EPI_ISL_465128,"Respiratory Virus Unit, Microbiology Services Colindale, Public Health England","Respiratory Virus Unit, Microbiology Services Colindale, Public Health England",PHE Covid Sequencing Team et al
EPI_ISL_465129,"Respiratory Virus Unit, Microbiology Services Colindale, Public Health England","Respiratory Virus Unit, Microbiology Services Colindale, Public Health England",PHE Covid Sequencing Team et al
EPI_ISL_465130,"Respiratory Virus Unit, Microbiology Services Colindale, Public Health England","Respiratory Virus Unit, Microbiology Services Colindale, Public Health England",PHE Covid Sequencing Team et al
EPI_ISL_465131,"Respiratory Virus Unit, Microbiology Services Colindale, Public Health England","Respiratory Virus Unit, Microbiology Services Colindale, Public Health England",PHE Covid Sequencing Team et al
EPI_ISL_465132,"Respiratory Virus Unit, Microbiology Services Colindale, Public Health England","Respiratory Virus Unit, Microbiology Services Colindale, Public Health England",PHE Covid Sequencing Team et al
EPI_ISL_465133,"Respiratory Virus Unit, Microbiology Services Colindale, Public Health England","Respiratory Virus Unit, Microbiology Services Colindale, Public Health England",PHE Covid Sequencing Team et al
EPI_ISL_465134,"Respiratory Virus Unit, Microbiology Services Colindale, Public Health England","Respiratory Virus Unit, Microbiology Services Colindale, Public Health England",PHE Covid Sequencing Team et al
EPI_ISL_465135,"Respiratory Virus Unit, Microbiology Services Colindale, Public Health England","Respiratory Virus Unit, Microbiology Services Colindale, Public Health England",PHE Covid Sequencing Team et al
EPI_ISL_465136,"Respiratory Virus Unit, Microbiology Services Colindale, Public Health England","Respiratory Virus Unit, Microbiology Services Colindale, Public Health England",PHE Covid Sequencing Team et al
EPI_ISL_465137,"Respiratory Virus Unit, Microbiology Services Colindale, Public Health England","Respiratory Virus Unit, Microbiology Services Colindale, Public Health England",PHE Covid Sequencing Team et al
EPI_ISL_465138,"Respiratory Virus Unit, Microbiology Services Colindale, Public Health England","Respiratory Virus Unit, Microbiology Services Colindale, Public Health England",PHE Covid Sequencing Team et al
EPI_ISL_465139,"Respiratory Virus Unit, Microbiology Services Colindale, Public Health England","Respiratory Virus Unit, Microbiology Services Colindale, Public Health England",PHE Covid Sequencing Team et al
EPI_ISL_418672,"Respiratory Virus Unit, Microbiology Services Colindale, Public Health England","Respiratory Virus Unit, Microbiology Services Colindale, Public Health England",Monica Galiano et al
EPI_ISL_465140,"Respiratory Virus Unit, Microbiology Services Colindale, Public Health England","Respiratory Virus Unit, Microbiology Services Colindale, Public Health England",PHE Covid Sequencing Team et al
EPI_ISL_465141,"Respiratory Virus Unit, Microbiology Services Colindale, Public Health England","Respiratory Virus Unit, Microbiology Services Colindale, Public Health England",PHE Covid Sequencing Team et al
EPI_ISL_465142,"Respiratory Virus Unit, Microbiology Services Colindale, Public Health England","Respiratory Virus Unit, Microbiology Services Colindale, Public Health England",PHE Covid Sequencing Team et al
EPI_ISL_465143,"Respiratory Virus Unit, Microbiology Services Colindale, Public Health England","Respiratory Virus Unit, Microbiology Services Colindale, Public Health England",PHE Covid Sequencing Team et al
EPI_ISL_465144,"Respiratory Virus Unit, Microbiology Services Colindale, Public Health England","Respiratory Virus Unit, Microbiology Services Colindale, Public Health England",PHE Covid Sequencing Team et al
EPI_ISL_465145,"Respiratory Virus Unit, Microbiology Services Colindale, Public Health England","Respiratory Virus Unit, Microbiology Services Colindale, Public Health England",PHE Covid Sequencing Team et al
EPI_ISL_465146,"Respiratory Virus Unit, Microbiology Services Colindale, Public Health England","Respiratory Virus Unit, Microbiology Services Colindale, Public Health England",PHE Covid Sequencing Team et al
EPI_ISL_465147,"Respiratory Virus Unit, Microbiology Services Colindale, Public Health England","Respiratory Virus Unit, Microbiology Services Colindale, Public Health England",PHE Covid Sequencing Team et al
EPI_ISL_465148,"Respiratory Virus Unit, Microbiology Services Colindale, Public Health England","Respiratory Virus Unit, Microbiology Services Colindale, Public Health England",PHE Covid Sequencing Team et al
EPI_ISL_465149,"Respiratory Virus Unit, Microbiology Services Colindale, Public Health England","Respiratory Virus Unit, Microbiology Services Colindale, Public Health England",PHE Covid Sequencing Team et al
EPI_ISL_465150,"Respiratory Virus Unit, Microbiology Services Colindale, Public Health England","Respiratory Virus Unit, Microbiology Services Colindale, Public Health England",PHE Covid Sequencing Team et al
EPI_ISL_465151,"Respiratory Virus Unit, Microbiology Services Colindale, Public Health England","Respiratory Virus Unit, Microbiology Services Colindale, Public Health England",PHE Covid Sequencing Team et al
EPI_ISL_465152,"Respiratory Virus Unit, Microbiology Services Colindale, Public Health England","Respiratory Virus Unit, Microbiology Services Colindale, Public Health England",PHE Covid Sequencing Team et al
EPI_ISL_465153,"Respiratory Virus Unit, Microbiology Services Colindale, Public Health England","Respiratory Virus Unit, Microbiology Services Colindale, Public Health England",PHE Covid Sequencing Team et al
EPI_ISL_465154,"Respiratory Virus Unit, Microbiology Services Colindale, Public Health England","Respiratory Virus Unit, Microbiology Services Colindale, Public Health England",PHE Covid Sequencing Team et al
EPI_ISL_465155,"Respiratory Virus Unit, Microbiology Services Colindale, Public Health England","Respiratory Virus Unit, Microbiology Services Colindale, Public Health England",PHE Covid Sequencing Team et al
EPI_ISL_465156,"Respiratory Virus Unit, Microbiology Services Colindale, Public Health England","Respiratory Virus Unit, Microbiology Services Colindale, Public Health England",PHE Covid Sequencing Team et al
EPI_ISL_465157,"Respiratory Virus Unit, Microbiology Services Colindale, Public Health England","Respiratory Virus Unit, Microbiology Services Colindale, Public Health England",PHE Covid Sequencing Team et al
EPI_ISL_420464,"Respiratory Virus Unit, Microbiology Services Colindale, Public Health England","Respiratory Virus Unit, Microbiology Services Colindale, Public Health England",Monica Galiano et al
EPI_ISL_465158,"Respiratory Virus Unit, Microbiology Services Colindale, Public Health England","Respiratory Virus Unit, Microbiology Services Colindale, Public Health England",PHE Covid Sequencing Team et al
EPI_ISL_465159,"Respiratory Virus Unit, Microbiology Services Colindale, Public Health England","Respiratory Virus Unit, Microbiology Services Colindale, Public Health England",PHE Covid Sequencing Team et al
EPI_ISL_465160,"Respiratory Virus Unit, Microbiology Services Colindale, Public Health England","Respiratory Virus Unit, Microbiology Services Colindale, Public Health England",PHE Covid Sequencing Team et al
EPI_ISL_465161,"Respiratory Virus Unit, Microbiology Services Colindale, Public Health England","Respiratory Virus Unit, Microbiology Services Colindale, Public Health England",PHE Covid Sequencing Team et al
EPI_ISL_465162,"Respiratory Virus Unit, Microbiology Services Colindale, Public Health England","Respiratory Virus Unit, Microbiology Services Colindale, Public Health England",PHE Covid Sequencing Team et al
EPI_ISL_465719,"Respiratory Virus Unit, Microbiology Services Colindale, Public Health England","Respiratory Virus Unit, Microbiology Services Colindale, Public Health England",PHE Covid Sequencing Team et al
EPI_ISL_465720,"Respiratory Virus Unit, Microbiology Services Colindale, Public Health England","Respiratory Virus Unit, Microbiology Services Colindale, Public Health England",PHE Covid Sequencing Team et al
EPI_ISL_465721,"Respiratory Virus Unit, Microbiology Services Colindale, Public Health England","Respiratory Virus Unit, Microbiology Services Colindale, Public Health England",PHE Covid Sequencing Team et al
EPI_ISL_465722,"Respiratory Virus Unit, Microbiology Services Colindale, Public Health England","Respiratory Virus Unit, Microbiology Services Colindale, Public Health England",PHE Covid Sequencing Team et al
EPI_ISL_465723,"Respiratory Virus Unit, Microbiology Services Colindale, Public Health England","Respiratory Virus Unit, Microbiology Services Colindale, Public Health England",PHE Covid Sequencing Team et al
EPI_ISL_465724,"Respiratory Virus Unit, Microbiology Services Colindale, Public Health England","Respiratory Virus Unit, Microbiology Services Colindale, Public Health England",PHE Covid Sequencing Team et al
EPI_ISL_465725,"Respiratory Virus Unit, Microbiology Services Colindale, Public Health England","Respiratory Virus Unit, Microbiology Services Colindale, Public Health England",PHE Covid Sequencing Team et al
EPI_ISL_465726,"Respiratory Virus Unit, Microbiology Services Colindale, Public Health England","Respiratory Virus Unit, Microbiology Services Colindale, Public Health England",PHE Covid Sequencing Team et al
EPI_ISL_465728,"Respiratory Virus Unit, Microbiology Services Colindale, Public Health England","Respiratory Virus Unit, Microbiology Services Colindale, Public Health England",PHE Covid Sequencing Team et al
EPI_ISL_465730,"Respiratory Virus Unit, Microbiology Services Colindale, Public Health England","Respiratory Virus Unit, Microbiology Services Colindale, Public Health England",PHE Covid Sequencing Team et al
EPI_ISL_465731,"Respiratory Virus Unit, Microbiology Services Colindale, Public Health England","Respiratory Virus Unit, Microbiology Services Colindale, Public Health England",PHE Covid Sequencing Team et al
EPI_ISL_465732,"Respiratory Virus Unit, Microbiology Services Colindale, Public Health England","Respiratory Virus Unit, Microbiology Services Colindale, Public Health England",PHE Covid Sequencing Team et al
EPI_ISL_465733,"Respiratory Virus Unit, Microbiology Services Colindale, Public Health England","Respiratory Virus Unit, Microbiology Services Colindale, Public Health England",PHE Covid Sequencing Team et al
EPI_ISL_465734,"Respiratory Virus Unit, Microbiology Services Colindale, Public Health England","Respiratory Virus Unit, Microbiology Services Colindale, Public Health England",PHE Covid Sequencing Team et al
EPI_ISL_465735,"Respiratory Virus Unit, Microbiology Services Colindale, Public Health England","Respiratory Virus Unit, Microbiology Services Colindale, Public Health England",PHE Covid Sequencing Team et al
EPI_ISL_465736,"Respiratory Virus Unit, Microbiology Services Colindale, Public Health England","Respiratory Virus Unit, Microbiology Services Colindale, Public Health England",PHE Covid Sequencing Team et al
EPI_ISL_465737,"Respiratory Virus Unit, Microbiology Services Colindale, Public Health England","Respiratory Virus Unit, Microbiology Services Colindale, Public Health England",PHE Covid Sequencing Team et al
EPI_ISL_465738,"Respiratory Virus Unit, Microbiology Services Colindale, Public Health England","Respiratory Virus Unit, Microbiology Services Colindale, Public Health England",PHE Covid Sequencing Team et al
EPI_ISL_465739,"Respiratory Virus Unit, Microbiology Services Colindale, Public Health England","Respiratory Virus Unit, Microbiology Services Colindale, Public Health England",PHE Covid Sequencing Team et al
EPI_ISL_465740,"Respiratory Virus Unit, Microbiology Services Colindale, Public Health England","Respiratory Virus Unit, Microbiology Services Colindale, Public Health England",PHE Covid Sequencing Team et al
EPI_ISL_465741,"Respiratory Virus Unit, Microbiology Services Colindale, Public Health England","Respiratory Virus Unit, Microbiology Services Colindale, Public Health England",PHE Covid Sequencing Team et al
EPI_ISL_465742,"Respiratory Virus Unit, Microbiology Services Colindale, Public Health England","Respiratory Virus Unit, Microbiology Services Colindale, Public Health England",PHE Covid Sequencing Team et al
EPI_ISL_465743,"Respiratory Virus Unit, Microbiology Services Colindale, Public Health England","Respiratory Virus Unit, Microbiology Services Colindale, Public Health England",PHE Covid Sequencing Team et al
EPI_ISL_465744,"Respiratory Virus Unit, Microbiology Services Colindale, Public Health England","Respiratory Virus Unit, Microbiology Services Colindale, Public Health England",PHE Covid Sequencing Team et al
EPI_ISL_465745,"Respiratory Virus Unit, Microbiology Services Colindale, Public Health England","Respiratory Virus Unit, Microbiology Services Colindale, Public Health England",PHE Covid Sequencing Team et al
EPI_ISL_465746,"Respiratory Virus Unit, Microbiology Services Colindale, Public Health England","Respiratory Virus Unit, Microbiology Services Colindale, Public Health England",PHE Covid Sequencing Team et al
EPI_ISL_465747,"Respiratory Virus Unit, Microbiology Services Colindale, Public Health England","Respiratory Virus Unit, Microbiology Services Colindale, Public Health England",PHE Covid Sequencing Team et al
EPI_ISL_465748,"Respiratory Virus Unit, Microbiology Services Colindale, Public Health England","Respiratory Virus Unit, Microbiology Services Colindale, Public Health England",PHE Covid Sequencing Team et al
EPI_ISL_465749,"Respiratory Virus Unit, Microbiology Services Colindale, Public Health England","Respiratory Virus Unit, Microbiology Services Colindale, Public Health England",PHE Covid Sequencing Team et al
EPI_ISL_465750,"Respiratory Virus Unit, Microbiology Services Colindale, Public Health England","Respiratory Virus Unit, Microbiology Services Colindale, Public Health England",PHE Covid Sequencing Team et al
EPI_ISL_465751,"Respiratory Virus Unit, Microbiology Services Colindale, Public Health England","Respiratory Virus Unit, Microbiology Services Colindale, Public Health England",PHE Covid Sequencing Team et al
EPI_ISL_465752,"Respiratory Virus Unit, Microbiology Services Colindale, Public Health England","Respiratory Virus Unit, Microbiology Services Colindale, Public Health England",PHE Covid Sequencing Team et al
EPI_ISL_465753,"Respiratory Virus Unit, Microbiology Services Colindale, Public Health England","Respiratory Virus Unit, Microbiology Services Colindale, Public Health England",PHE Covid Sequencing Team et al
EPI_ISL_465754,"Respiratory Virus Unit, Microbiology Services Colindale, Public Health England","Respiratory Virus Unit, Microbiology Services Colindale, Public Health England",PHE Covid Sequencing Team et al
EPI_ISL_418673,"Respiratory Virus Unit, Microbiology Services Colindale, Public Health England","Respiratory Virus Unit, Microbiology Services Colindale, Public Health England",Monica Galiano et al
EPI_ISL_465755,"Respiratory Virus Unit, Microbiology Services Colindale, Public Health England","Respiratory Virus Unit, Microbiology Services Colindale, Public Health England",PHE Covid Sequencing Team et al
EPI_ISL_465756,"Respiratory Virus Unit, Microbiology Services Colindale, Public Health England","Respiratory Virus Unit, Microbiology Services Colindale, Public Health England",PHE Covid Sequencing Team et al
EPI_ISL_465757,"Respiratory Virus Unit, Microbiology Services Colindale, Public Health England","Respiratory Virus Unit, Microbiology Services Colindale, Public Health England",PHE Covid Sequencing Team et al
EPI_ISL_418674,"Respiratory Virus Unit, Microbiology Services Colindale, Public Health England","Respiratory Virus Unit, Microbiology Services Colindale, Public Health England",Monica Galiano et al
EPI_ISL_465759,"Respiratory Virus Unit, Microbiology Services Colindale, Public Health England","Respiratory Virus Unit, Microbiology Services Colindale, Public Health England",PHE Covid Sequencing Team et al
EPI_ISL_465760,"Respiratory Virus Unit, Microbiology Services Colindale, Public Health England","Respiratory Virus Unit, Microbiology Services Colindale, Public Health England",PHE Covid Sequencing Team et al
EPI_ISL_465761,"Respiratory Virus Unit, Microbiology Services Colindale, Public Health England","Respiratory Virus Unit, Microbiology Services Colindale, Public Health England",PHE Covid Sequencing Team et al
EPI_ISL_465762,"Respiratory Virus Unit, Microbiology Services Colindale, Public Health England","Respiratory Virus Unit, Microbiology Services Colindale, Public Health England",PHE Covid Sequencing Team et al
EPI_ISL_465763,"Respiratory Virus Unit, Microbiology Services Colindale, Public Health England","Respiratory Virus Unit, Microbiology Services Colindale, Public Health England",PHE Covid Sequencing Team et al
EPI_ISL_465764,"Respiratory Virus Unit, Microbiology Services Colindale, Public Health England","Respiratory Virus Unit, Microbiology Services Colindale, Public Health England",PHE Covid Sequencing Team et al
EPI_ISL_465765,"Respiratory Virus Unit, Microbiology Services Colindale, Public Health England","Respiratory Virus Unit, Microbiology Services Colindale, Public Health England",PHE Covid Sequencing Team et al
EPI_ISL_418675,"Respiratory Virus Unit, Microbiology Services Colindale, Public Health England","Respiratory Virus Unit, Microbiology Services Colindale, Public Health England",Monica Galiano et al
EPI_ISL_418676,"Respiratory Virus Unit, Microbiology Services Colindale, Public Health England","Respiratory Virus Unit, Microbiology Services Colindale, Public Health England",Monica Galiano et al
EPI_ISL_418677,"Respiratory Virus Unit, Microbiology Services Colindale, Public Health England","Respiratory Virus Unit, Microbiology Services Colindale, Public Health England",Monica Galiano et al
EPI_ISL_418678,"Respiratory Virus Unit, Microbiology Services Colindale, Public Health England","Respiratory Virus Unit, Microbiology Services Colindale, Public Health England",Monica Galiano et al
EPI_ISL_420465,"Respiratory Virus Unit, Microbiology Services Colindale, Public Health England","Respiratory Virus Unit, Microbiology Services Colindale, Public Health England",Monica Galiano et al
EPI_ISL_465766,"Respiratory Virus Unit, Microbiology Services Colindale, Public Health England","Respiratory Virus Unit, Microbiology Services Colindale, Public Health England",PHE Covid Sequencing Team et al
EPI_ISL_418679,"Respiratory Virus Unit, Microbiology Services Colindale, Public Health England","Respiratory Virus Unit, Microbiology Services Colindale, Public Health England",Monica Galiano et al
EPI_ISL_418680,"Respiratory Virus Unit, Microbiology Services Colindale, Public Health England","Respiratory Virus Unit, Microbiology Services Colindale, Public Health England",Monica Galiano et al
EPI_ISL_418681,"Respiratory Virus Unit, Microbiology Services Colindale, Public Health England","Respiratory Virus Unit, Microbiology Services Colindale, Public Health England",Monica Galiano et al
EPI_ISL_465767,"Respiratory Virus Unit, Microbiology Services Colindale, Public Health England","Respiratory Virus Unit, Microbiology Services Colindale, Public Health England",PHE Covid Sequencing Team et al
EPI_ISL_465768,"Respiratory Virus Unit, Microbiology Services Colindale, Public Health England","Respiratory Virus Unit, Microbiology Services Colindale, Public Health England",PHE Covid Sequencing Team et al
EPI_ISL_465769,"Respiratory Virus Unit, Microbiology Services Colindale, Public Health England","Respiratory Virus Unit, Microbiology Services Colindale, Public Health England",PHE Covid Sequencing Team et al
EPI_ISL_418682,"Respiratory Virus Unit, Microbiology Services Colindale, Public Health England","Respiratory Virus Unit, Microbiology Services Colindale, Public Health England",Monica Galiano et al
EPI_ISL_465771,"Respiratory Virus Unit, Microbiology Services Colindale, Public Health England","Respiratory Virus Unit, Microbiology Services Colindale, Public Health England",PHE Covid Sequencing Team et al
EPI_ISL_418683,"Respiratory Virus Unit, Microbiology Services Colindale, Public Health England","Respiratory Virus Unit, Microbiology Services Colindale, Public Health England",Monica Galiano et al
EPI_ISL_418684,"Respiratory Virus Unit, Microbiology Services Colindale, Public Health England","Respiratory Virus Unit, Microbiology Services Colindale, Public Health England",Monica Galiano et al
EPI_ISL_418685,"Respiratory Virus Unit, Microbiology Services Colindale, Public Health England","Respiratory Virus Unit, Microbiology Services Colindale, Public Health England",Monica Galiano et al
EPI_ISL_418686,"Respiratory Virus Unit, Microbiology Services Colindale, Public Health England","Respiratory Virus Unit, Microbiology Services Colindale, Public Health England",Monica Galiano et al
EPI_ISL_418687,"Respiratory Virus Unit, Microbiology Services Colindale, Public Health England","Respiratory Virus Unit, Microbiology Services Colindale, Public Health England",Monica Galiano et al
EPI_ISL_418688,"Respiratory Virus Unit, Microbiology Services Colindale, Public Health England","Respiratory Virus Unit, Microbiology Services Colindale, Public Health England",Monica Galiano et al
EPI_ISL_465772,"Respiratory Virus Unit, Microbiology Services Colindale, Public Health England","Respiratory Virus Unit, Microbiology Services Colindale, Public Health England",PHE Covid Sequencing Team et al
EPI_ISL_465773,"Respiratory Virus Unit, Microbiology Services Colindale, Public Health England","Respiratory Virus Unit, Microbiology Services Colindale, Public Health England",PHE Covid Sequencing Team et al
EPI_ISL_418689,"Respiratory Virus Unit, Microbiology Services Colindale, Public Health England","Respiratory Virus Unit, Microbiology Services Colindale, Public Health England",Monica Galiano et al
EPI_ISL_465774,"Respiratory Virus Unit, Microbiology Services Colindale, Public Health England","Respiratory Virus Unit, Microbiology Services Colindale, Public Health England",PHE Covid Sequencing Team et al
EPI_ISL_418690,"Respiratory Virus Unit, Microbiology Services Colindale, Public Health England","Respiratory Virus Unit, Microbiology Services Colindale, Public Health England",Monica Galiano et al
EPI_ISL_465775,"Respiratory Virus Unit, Microbiology Services Colindale, Public Health England","Respiratory Virus Unit, Microbiology Services Colindale, Public Health England",PHE Covid Sequencing Team et al
EPI_ISL_418691,"Respiratory Virus Unit, Microbiology Services Colindale, Public Health England","Respiratory Virus Unit, Microbiology Services Colindale, Public Health England",Monica Galiano et al
EPI_ISL_418692,"Respiratory Virus Unit, Microbiology Services Colindale, Public Health England","Respiratory Virus Unit, Microbiology Services Colindale, Public Health England",Monica Galiano et al
EPI_ISL_418693,"Respiratory Virus Unit, Microbiology Services Colindale, Public Health England","Respiratory Virus Unit, Microbiology Services Colindale, Public Health England",Monica Galiano et al
EPI_ISL_465777,"Respiratory Virus Unit, Microbiology Services Colindale, Public Health England","Respiratory Virus Unit, Microbiology Services Colindale, Public Health England",PHE Covid Sequencing Team et al
EPI_ISL_418694,"Respiratory Virus Unit, Microbiology Services Colindale, Public Health England","Respiratory Virus Unit, Microbiology Services Colindale, Public Health England",Monica Galiano et al
EPI_ISL_418695,"Respiratory Virus Unit, Microbiology Services Colindale, Public Health England","Respiratory Virus Unit, Microbiology Services Colindale, Public Health England",Monica Galiano et al
EPI_ISL_418696,"Respiratory Virus Unit, Microbiology Services Colindale, Public Health England","Respiratory Virus Unit, Microbiology Services Colindale, Public Health England",Monica Galiano et al
EPI_ISL_465779,"Respiratory Virus Unit, Microbiology Services Colindale, Public Health England","Respiratory Virus Unit, Microbiology Services Colindale, Public Health England",PHE Covid Sequencing Team et al
EPI_ISL_465780,"Respiratory Virus Unit, Microbiology Services Colindale, Public Health England","Respiratory Virus Unit, Microbiology Services Colindale, Public Health England",PHE Covid Sequencing Team et al
EPI_ISL_465781,"Respiratory Virus Unit, Microbiology Services Colindale, Public Health England","Respiratory Virus Unit, Microbiology Services Colindale, Public Health England",PHE Covid Sequencing Team et al
EPI_ISL_418697,"Respiratory Virus Unit, Microbiology Services Colindale, Public Health England","Respiratory Virus Unit, Microbiology Services Colindale, Public Health England",Monica Galiano et al
EPI_ISL_465782,"Respiratory Virus Unit, Microbiology Services Colindale, Public Health England","Respiratory Virus Unit, Microbiology Services Colindale, Public Health England",PHE Covid Sequencing Team et al
EPI_ISL_465784,"Respiratory Virus Unit, Microbiology Services Colindale, Public Health England","Respiratory Virus Unit, Microbiology Services Colindale, Public Health England",PHE Covid Sequencing Team et al
EPI_ISL_418698,"Respiratory Virus Unit, Microbiology Services Colindale, Public Health England","Respiratory Virus Unit, Microbiology Services Colindale, Public Health England",Monica Galiano et al
EPI_ISL_465785,"Respiratory Virus Unit, Microbiology Services Colindale, Public Health England","Respiratory Virus Unit, Microbiology Services Colindale, Public Health England",PHE Covid Sequencing Team et al
EPI_ISL_418699,"Respiratory Virus Unit, Microbiology Services Colindale, Public Health England","Respiratory Virus Unit, Microbiology Services Colindale, Public Health England",Monica Galiano et al
EPI_ISL_465786,"Respiratory Virus Unit, Microbiology Services Colindale, Public Health England","Respiratory Virus Unit, Microbiology Services Colindale, Public Health England",PHE Covid Sequencing Team et al
EPI_ISL_465787,"Respiratory Virus Unit, Microbiology Services Colindale, Public Health England","Respiratory Virus Unit, Microbiology Services Colindale, Public Health England",PHE Covid Sequencing Team et al
EPI_ISL_418700,"Respiratory Virus Unit, Microbiology Services Colindale, Public Health England","Respiratory Virus Unit, Microbiology Services Colindale, Public Health England",Monica Galiano et al
EPI_ISL_418701,"Respiratory Virus Unit, Microbiology Services Colindale, Public Health England","Respiratory Virus Unit, Microbiology Services Colindale, Public Health England",Monica Galiano et al
EPI_ISL_418702,"Respiratory Virus Unit, Microbiology Services Colindale, Public Health England","Respiratory Virus Unit, Microbiology Services Colindale, Public Health England",Monica Galiano et al
EPI_ISL_418703,"Respiratory Virus Unit, Microbiology Services Colindale, Public Health England","Respiratory Virus Unit, Microbiology Services Colindale, Public Health England",Monica Galiano et al
EPI_ISL_423854,"Respiratory Virus Unit, Microbiology Services Colindale, Public Health England","Respiratory Virus Unit, Microbiology Services Colindale, Public Health England",Monica Galiano et al
EPI_ISL_418704,"Respiratory Virus Unit, Microbiology Services Colindale, Public Health England","Respiratory Virus Unit, Microbiology Services Colindale, Public Health England",Monica Galiano et al
EPI_ISL_418705,"Respiratory Virus Unit, Microbiology Services Colindale, Public Health England","Respiratory Virus Unit, Microbiology Services Colindale, Public Health England",Monica Galiano et al
EPI_ISL_423855,"Respiratory Virus Unit, Microbiology Services Colindale, Public Health England","Respiratory Virus Unit, Microbiology Services Colindale, Public Health England",Monica Galiano et al
EPI_ISL_423856,"Respiratory Virus Unit, Microbiology Services Colindale, Public Health England","Respiratory Virus Unit, Microbiology Services Colindale, Public Health England",Monica Galiano et al
EPI_ISL_465788,"Respiratory Virus Unit, Microbiology Services Colindale, Public Health England","Respiratory Virus Unit, Microbiology Services Colindale, Public Health England",PHE Covid Sequencing Team et al
EPI_ISL_418706,"Respiratory Virus Unit, Microbiology Services Colindale, Public Health England","Respiratory Virus Unit, Microbiology Services Colindale, Public Health England",Monica Galiano et al
EPI_ISL_418707,"Respiratory Virus Unit, Microbiology Services Colindale, Public Health England","Respiratory Virus Unit, Microbiology Services Colindale, Public Health England",Monica Galiano et al
EPI_ISL_418708,"Respiratory Virus Unit, Microbiology Services Colindale, Public Health England","Respiratory Virus Unit, Microbiology Services Colindale, Public Health England",Monica Galiano et al
EPI_ISL_418709,"Respiratory Virus Unit, Microbiology Services Colindale, Public Health England","Respiratory Virus Unit, Microbiology Services Colindale, Public Health England",Monica Galiano et al
EPI_ISL_418710,"Respiratory Virus Unit, Microbiology Services Colindale, Public Health England","Respiratory Virus Unit, Microbiology Services Colindale, Public Health England",Monica Galiano et al
EPI_ISL_418711,"Respiratory Virus Unit, Microbiology Services Colindale, Public Health England","Respiratory Virus Unit, Microbiology Services Colindale, Public Health England",Monica Galiano et al
EPI_ISL_418712,"Respiratory Virus Unit, Microbiology Services Colindale, Public Health England","Respiratory Virus Unit, Microbiology Services Colindale, Public Health England",Monica Galiano et al
EPI_ISL_418713,"Respiratory Virus Unit, Microbiology Services Colindale, Public Health England","Respiratory Virus Unit, Microbiology Services Colindale, Public Health England",Monica Galiano et al
EPI_ISL_418714,"Respiratory Virus Unit, Microbiology Services Colindale, Public Health England","Respiratory Virus Unit, Microbiology Services Colindale, Public Health England",Monica Galiano et al
EPI_ISL_418715,"Respiratory Virus Unit, Microbiology Services Colindale, Public Health England","Respiratory Virus Unit, Microbiology Services Colindale, Public Health England",Monica Galiano et al
EPI_ISL_418716,"Respiratory Virus Unit, Microbiology Services Colindale, Public Health England","Respiratory Virus Unit, Microbiology Services Colindale, Public Health England",Monica Galiano et al
EPI_ISL_418717,"Respiratory Virus Unit, Microbiology Services Colindale, Public Health England","Respiratory Virus Unit, Microbiology Services Colindale, Public Health England",Monica Galiano et al
EPI_ISL_423857,"Respiratory Virus Unit, Microbiology Services Colindale, Public Health England","Respiratory Virus Unit, Microbiology Services Colindale, Public Health England",Monica Galiano et al
EPI_ISL_418718,"Respiratory Virus Unit, Microbiology Services Colindale, Public Health England","Respiratory Virus Unit, Microbiology Services Colindale, Public Health England",Monica Galiano et al
EPI_ISL_418719,"Respiratory Virus Unit, Microbiology Services Colindale, Public Health England","Respiratory Virus Unit, Microbiology Services Colindale, Public Health England",Monica Galiano et al
EPI_ISL_418720,"Respiratory Virus Unit, Microbiology Services Colindale, Public Health England","Respiratory Virus Unit, Microbiology Services Colindale, Public Health England",Monica Galiano et al
EPI_ISL_418721,"Respiratory Virus Unit, Microbiology Services Colindale, Public Health England","Respiratory Virus Unit, Microbiology Services Colindale, Public Health England",Monica Galiano et al
EPI_ISL_418722,"Respiratory Virus Unit, Microbiology Services Colindale, Public Health England","Respiratory Virus Unit, Microbiology Services Colindale, Public Health England",Monica Galiano et al
EPI_ISL_418723,"Respiratory Virus Unit, Microbiology Services Colindale, Public Health England","Respiratory Virus Unit, Microbiology Services Colindale, Public Health England",Monica Galiano et al
EPI_ISL_465789,"Respiratory Virus Unit, Microbiology Services Colindale, Public Health England","Respiratory Virus Unit, Microbiology Services Colindale, Public Health England",PHE Covid Sequencing Team et al
EPI_ISL_418724,"Respiratory Virus Unit, Microbiology Services Colindale, Public Health England","Respiratory Virus Unit, Microbiology Services Colindale, Public Health England",Monica Galiano et al
EPI_ISL_423858,"Respiratory Virus Unit, Microbiology Services Colindale, Public Health England","Respiratory Virus Unit, Microbiology Services Colindale, Public Health England",Monica Galiano et al
EPI_ISL_418725,"Respiratory Virus Unit, Microbiology Services Colindale, Public Health England","Respiratory Virus Unit, Microbiology Services Colindale, Public Health England",Monica Galiano et al
EPI_ISL_418726,"Respiratory Virus Unit, Microbiology Services Colindale, Public Health England","Respiratory Virus Unit, Microbiology Services Colindale, Public Health England",Monica Galiano et al
EPI_ISL_418727,"Respiratory Virus Unit, Microbiology Services Colindale, Public Health England","Respiratory Virus Unit, Microbiology Services Colindale, Public Health England",Monica Galiano et al
EPI_ISL_418728,"Respiratory Virus Unit, Microbiology Services Colindale, Public Health England","Respiratory Virus Unit, Microbiology Services Colindale, Public Health England",Monica Galiano et al
EPI_ISL_418729,"Respiratory Virus Unit, Microbiology Services Colindale, Public Health England","Respiratory Virus Unit, Microbiology Services Colindale, Public Health England",Monica Galiano et al
EPI_ISL_465790,"Respiratory Virus Unit, Microbiology Services Colindale, Public Health England","Respiratory Virus Unit, Microbiology Services Colindale, Public Health England",PHE Covid Sequencing Team et al
EPI_ISL_418730,"Respiratory Virus Unit, Microbiology Services Colindale, Public Health England","Respiratory Virus Unit, Microbiology Services Colindale, Public Health England",Monica Galiano et al
EPI_ISL_418731,"Respiratory Virus Unit, Microbiology Services Colindale, Public Health England","Respiratory Virus Unit, Microbiology Services Colindale, Public Health England",Monica Galiano et al
EPI_ISL_465791,"Respiratory Virus Unit, Microbiology Services Colindale, Public Health England","Respiratory Virus Unit, Microbiology Services Colindale, Public Health England",PHE Covid Sequencing Team et al
EPI_ISL_418732,"Respiratory Virus Unit, Microbiology Services Colindale, Public Health England","Respiratory Virus Unit, Microbiology Services Colindale, Public Health England",Monica Galiano et al
EPI_ISL_465793,"Respiratory Virus Unit, Microbiology Services Colindale, Public Health England","Respiratory Virus Unit, Microbiology Services Colindale, Public Health England",PHE Covid Sequencing Team et al
EPI_ISL_418733,"Respiratory Virus Unit, Microbiology Services Colindale, Public Health England","Respiratory Virus Unit, Microbiology Services Colindale, Public Health England",Monica Galiano et al
EPI_ISL_465794,"Respiratory Virus Unit, Microbiology Services Colindale, Public Health England","Respiratory Virus Unit, Microbiology Services Colindale, Public Health England",PHE Covid Sequencing Team et al
EPI_ISL_418734,"Respiratory Virus Unit, Microbiology Services Colindale, Public Health England","Respiratory Virus Unit, Microbiology Services Colindale, Public Health England",Monica Galiano et al
EPI_ISL_465795,"Respiratory Virus Unit, Microbiology Services Colindale, Public Health England","Respiratory Virus Unit, Microbiology Services Colindale, Public Health England",PHE Covid Sequencing Team et al
EPI_ISL_418735,"Respiratory Virus Unit, Microbiology Services Colindale, Public Health England","Respiratory Virus Unit, Microbiology Services Colindale, Public Health England",Monica Galiano et al
EPI_ISL_418736,"Respiratory Virus Unit, Microbiology Services Colindale, Public Health England","Respiratory Virus Unit, Microbiology Services Colindale, Public Health England",Monica Galiano et al
EPI_ISL_418737,"Respiratory Virus Unit, Microbiology Services Colindale, Public Health England","Respiratory Virus Unit, Microbiology Services Colindale, Public Health England",Monica Galiano et al
EPI_ISL_418739,"Respiratory Virus Unit, Microbiology Services Colindale, Public Health England","Respiratory Virus Unit, Microbiology Services Colindale, Public Health England",Monica Galiano et al
EPI_ISL_418740,"Respiratory Virus Unit, Microbiology Services Colindale, Public Health England","Respiratory Virus Unit, Microbiology Services Colindale, Public Health England",Monica Galiano et al
EPI_ISL_418741,"Respiratory Virus Unit, Microbiology Services Colindale, Public Health England","Respiratory Virus Unit, Microbiology Services Colindale, Public Health England",Monica Galiano et al
EPI_ISL_423859,"Respiratory Virus Unit, Microbiology Services Colindale, Public Health England","Respiratory Virus Unit, Microbiology Services Colindale, Public Health England",Monica Galiano et al
EPI_ISL_423860,"Respiratory Virus Unit, Microbiology Services Colindale, Public Health England","Respiratory Virus Unit, Microbiology Services Colindale, Public Health England",Monica Galiano et al
EPI_ISL_423861,"Respiratory Virus Unit, Microbiology Services Colindale, Public Health England","Respiratory Virus Unit, Microbiology Services Colindale, Public Health England",Monica Galiano et al
EPI_ISL_423862,"Respiratory Virus Unit, Microbiology Services Colindale, Public Health England","Respiratory Virus Unit, Microbiology Services Colindale, Public Health England",Monica Galiano et al
EPI_ISL_423863,"Respiratory Virus Unit, Microbiology Services Colindale, Public Health England","Respiratory Virus Unit, Microbiology Services Colindale, Public Health England",Monica Galiano et al
EPI_ISL_423864,"Respiratory Virus Unit, Microbiology Services Colindale, Public Health England","Respiratory Virus Unit, Microbiology Services Colindale, Public Health England",Monica Galiano et al
EPI_ISL_423865,"Respiratory Virus Unit, Microbiology Services Colindale, Public Health England","Respiratory Virus Unit, Microbiology Services Colindale, Public Health England",Monica Galiano et al
EPI_ISL_423866,"Respiratory Virus Unit, Microbiology Services Colindale, Public Health England","Respiratory Virus Unit, Microbiology Services Colindale, Public Health England",Monica Galiano et al
EPI_ISL_423867,"Respiratory Virus Unit, Microbiology Services Colindale, Public Health England","Respiratory Virus Unit, Microbiology Services Colindale, Public Health England",Monica Galiano et al
EPI_ISL_423868,"Respiratory Virus Unit, Microbiology Services Colindale, Public Health England","Respiratory Virus Unit, Microbiology Services Colindale, Public Health England",Monica Galiano et al
EPI_ISL_423869,"Respiratory Virus Unit, Microbiology Services Colindale, Public Health England","Respiratory Virus Unit, Microbiology Services Colindale, Public Health England",Monica Galiano et al
EPI_ISL_423870,"Respiratory Virus Unit, Microbiology Services Colindale, Public Health England","Respiratory Virus Unit, Microbiology Services Colindale, Public Health England",Monica Galiano et al
EPI_ISL_423871,"Respiratory Virus Unit, Microbiology Services Colindale, Public Health England","Respiratory Virus Unit, Microbiology Services Colindale, Public Health England",Monica Galiano et al
EPI_ISL_423872,"Respiratory Virus Unit, Microbiology Services Colindale, Public Health England","Respiratory Virus Unit, Microbiology Services Colindale, Public Health England",Monica Galiano et al
EPI_ISL_423874,"Respiratory Virus Unit, Microbiology Services Colindale, Public Health England","Respiratory Virus Unit, Microbiology Services Colindale, Public Health England",Monica Galiano et al
EPI_ISL_423875,"Respiratory Virus Unit, Microbiology Services Colindale, Public Health England","Respiratory Virus Unit, Microbiology Services Colindale, Public Health England",Monica Galiano et al
EPI_ISL_423877,"Respiratory Virus Unit, Microbiology Services Colindale, Public Health England","Respiratory Virus Unit, Microbiology Services Colindale, Public Health England",Monica Galiano et al
EPI_ISL_423878,"Respiratory Virus Unit, Microbiology Services Colindale, Public Health England","Respiratory Virus Unit, Microbiology Services Colindale, Public Health England",Monica Galiano et al
EPI_ISL_418743,"Respiratory Virus Unit, Microbiology Services Colindale, Public Health England","Respiratory Virus Unit, Microbiology Services Colindale, Public Health England",Monica Galiano et al
EPI_ISL_418744,"Respiratory Virus Unit, Microbiology Services Colindale, Public Health England","Respiratory Virus Unit, Microbiology Services Colindale, Public Health England",Monica Galiano et al
EPI_ISL_418745,"Respiratory Virus Unit, Microbiology Services Colindale, Public Health England","Respiratory Virus Unit, Microbiology Services Colindale, Public Health England",Monica Galiano et al
EPI_ISL_465796,"Respiratory Virus Unit, Microbiology Services Colindale, Public Health England","Respiratory Virus Unit, Microbiology Services Colindale, Public Health England",PHE Covid Sequencing Team et al
EPI_ISL_465797,"Respiratory Virus Unit, Microbiology Services Colindale, Public Health England","Respiratory Virus Unit, Microbiology Services Colindale, Public Health England",PHE Covid Sequencing Team et al
EPI_ISL_465798,"Respiratory Virus Unit, Microbiology Services Colindale, Public Health England","Respiratory Virus Unit, Microbiology Services Colindale, Public Health England",PHE Covid Sequencing Team et al
EPI_ISL_423879,"Respiratory Virus Unit, Microbiology Services Colindale, Public Health England","Respiratory Virus Unit, Microbiology Services Colindale, Public Health England",Monica Galiano et al
EPI_ISL_418746,"Respiratory Virus Unit, Microbiology Services Colindale, Public Health England","Respiratory Virus Unit, Microbiology Services Colindale, Public Health England",Monica Galiano et al
EPI_ISL_418747,"Respiratory Virus Unit, Microbiology Services Colindale, Public Health England","Respiratory Virus Unit, Microbiology Services Colindale, Public Health England",Monica Galiano et al
EPI_ISL_418748,"Respiratory Virus Unit, Microbiology Services Colindale, Public Health England","Respiratory Virus Unit, Microbiology Services Colindale, Public Health England",Monica Galiano et al
EPI_ISL_418749,"Respiratory Virus Unit, Microbiology Services Colindale, Public Health England","Respiratory Virus Unit, Microbiology Services Colindale, Public Health England",Monica Galiano et al
EPI_ISL_418750,"Respiratory Virus Unit, Microbiology Services Colindale, Public Health England","Respiratory Virus Unit, Microbiology Services Colindale, Public Health England",Monica Galiano et al
EPI_ISL_418751,"Respiratory Virus Unit, Microbiology Services Colindale, Public Health England","Respiratory Virus Unit, Microbiology Services Colindale, Public Health England",Monica Galiano et al
EPI_ISL_418752,"Respiratory Virus Unit, Microbiology Services Colindale, Public Health England","Respiratory Virus Unit, Microbiology Services Colindale, Public Health England",Monica Galiano et al
EPI_ISL_423880,"Respiratory Virus Unit, Microbiology Services Colindale, Public Health England","Respiratory Virus Unit, Microbiology Services Colindale, Public Health England",Monica Galiano et al
EPI_ISL_423881,"Respiratory Virus Unit, Microbiology Services Colindale, Public Health England","Respiratory Virus Unit, Microbiology Services Colindale, Public Health England",Monica Galiano et al
EPI_ISL_423882,"Respiratory Virus Unit, Microbiology Services Colindale, Public Health England","Respiratory Virus Unit, Microbiology Services Colindale, Public Health England",Monica Galiano et al
EPI_ISL_418753,"Respiratory Virus Unit, Microbiology Services Colindale, Public Health England","Respiratory Virus Unit, Microbiology Services Colindale, Public Health England",Monica Galiano et al
EPI_ISL_423883,"Respiratory Virus Unit, Microbiology Services Colindale, Public Health England","Respiratory Virus Unit, Microbiology Services Colindale, Public Health England",Monica Galiano et al
EPI_ISL_423884,"Respiratory Virus Unit, Microbiology Services Colindale, Public Health England","Respiratory Virus Unit, Microbiology Services Colindale, Public Health England",Monica Galiano et al
EPI_ISL_423885,"Respiratory Virus Unit, Microbiology Services Colindale, Public Health England","Respiratory Virus Unit, Microbiology Services Colindale, Public Health England",Monica Galiano et al
EPI_ISL_423886,"Respiratory Virus Unit, Microbiology Services Colindale, Public Health England","Respiratory Virus Unit, Microbiology Services Colindale, Public Health England",Monica Galiano et al
EPI_ISL_423887,"Respiratory Virus Unit, Microbiology Services Colindale, Public Health England","Respiratory Virus Unit, Microbiology Services Colindale, Public Health England",Monica Galiano et al
EPI_ISL_423888,"Respiratory Virus Unit, Microbiology Services Colindale, Public Health England","Respiratory Virus Unit, Microbiology Services Colindale, Public Health England",Monica Galiano et al
EPI_ISL_418754,"Respiratory Virus Unit, Microbiology Services Colindale, Public Health England","Respiratory Virus Unit, Microbiology Services Colindale, Public Health England",Monica Galiano et al
EPI_ISL_423889,"Respiratory Virus Unit, Microbiology Services Colindale, Public Health England","Respiratory Virus Unit, Microbiology Services Colindale, Public Health England",Monica Galiano et al
EPI_ISL_423892,"Respiratory Virus Unit, Microbiology Services Colindale, Public Health England","Respiratory Virus Unit, Microbiology Services Colindale, Public Health England",Monica Galiano et al
EPI_ISL_418756,"Respiratory Virus Unit, Microbiology Services Colindale, Public Health England","Respiratory Virus Unit, Microbiology Services Colindale, Public Health England",Monica Galiano et al
EPI_ISL_418757,"Respiratory Virus Unit, Microbiology Services Colindale, Public Health England","Respiratory Virus Unit, Microbiology Services Colindale, Public Health England",Monica Galiano et al
EPI_ISL_423893,"Respiratory Virus Unit, Microbiology Services Colindale, Public Health England","Respiratory Virus Unit, Microbiology Services Colindale, Public Health England",Monica Galiano et al
EPI_ISL_418758,"Respiratory Virus Unit, Microbiology Services Colindale, Public Health England","Respiratory Virus Unit, Microbiology Services Colindale, Public Health England",Monica Galiano et al
EPI_ISL_418759,"Respiratory Virus Unit, Microbiology Services Colindale, Public Health England","Respiratory Virus Unit, Microbiology Services Colindale, Public Health England",Monica Galiano et al
EPI_ISL_423894,"Respiratory Virus Unit, Microbiology Services Colindale, Public Health England","Respiratory Virus Unit, Microbiology Services Colindale, Public Health England",Monica Galiano et al
EPI_ISL_423895,"Respiratory Virus Unit, Microbiology Services Colindale, Public Health England","Respiratory Virus Unit, Microbiology Services Colindale, Public Health England",Monica Galiano et al
EPI_ISL_423896,"Respiratory Virus Unit, Microbiology Services Colindale, Public Health England","Respiratory Virus Unit, Microbiology Services Colindale, Public Health England",Monica Galiano et al
EPI_ISL_423897,"Respiratory Virus Unit, Microbiology Services Colindale, Public Health England","Respiratory Virus Unit, Microbiology Services Colindale, Public Health England",Monica Galiano et al
EPI_ISL_418760,"Respiratory Virus Unit, Microbiology Services Colindale, Public Health England","Respiratory Virus Unit, Microbiology Services Colindale, Public Health England",Monica Galiano et al
EPI_ISL_418761,"Respiratory Virus Unit, Microbiology Services Colindale, Public Health England","Respiratory Virus Unit, Microbiology Services Colindale, Public Health England",Monica Galiano et al
EPI_ISL_418762,"Respiratory Virus Unit, Microbiology Services Colindale, Public Health England","Respiratory Virus Unit, Microbiology Services Colindale, Public Health England",Monica Galiano et al
EPI_ISL_418763,"Respiratory Virus Unit, Microbiology Services Colindale, Public Health England","Respiratory Virus Unit, Microbiology Services Colindale, Public Health England",Monica Galiano et al
EPI_ISL_418764,"Respiratory Virus Unit, Microbiology Services Colindale, Public Health England","Respiratory Virus Unit, Microbiology Services Colindale, Public Health England",Monica Galiano et al
EPI_ISL_423900,"Respiratory Virus Unit, Microbiology Services Colindale, Public Health England","Respiratory Virus Unit, Microbiology Services Colindale, Public Health England",Monica Galiano et al
EPI_ISL_423901,"Respiratory Virus Unit, Microbiology Services Colindale, Public Health England","Respiratory Virus Unit, Microbiology Services Colindale, Public Health England",Monica Galiano et al
EPI_ISL_418765,"Respiratory Virus Unit, Microbiology Services Colindale, Public Health England","Respiratory Virus Unit, Microbiology Services Colindale, Public Health England",Monica Galiano et al
EPI_ISL_418766,"Respiratory Virus Unit, Microbiology Services Colindale, Public Health England","Respiratory Virus Unit, Microbiology Services Colindale, Public Health England",Monica Galiano et al
EPI_ISL_423902,"Respiratory Virus Unit, Microbiology Services Colindale, Public Health England","Respiratory Virus Unit, Microbiology Services Colindale, Public Health England",Monica Galiano et al
EPI_ISL_418767,"Respiratory Virus Unit, Microbiology Services Colindale, Public Health England","Respiratory Virus Unit, Microbiology Services Colindale, Public Health England",Monica Galiano et al
EPI_ISL_418768,"Respiratory Virus Unit, Microbiology Services Colindale, Public Health England","Respiratory Virus Unit, Microbiology Services Colindale, Public Health England",Monica Galiano et al
EPI_ISL_420466,"Respiratory Virus Unit, Microbiology Services Colindale, Public Health England","Respiratory Virus Unit, Microbiology Services Colindale, Public Health England",Monica Galiano et al
EPI_ISL_423903,"Respiratory Virus Unit, Microbiology Services Colindale, Public Health England","Respiratory Virus Unit, Microbiology Services Colindale, Public Health England",Monica Galiano et al
EPI_ISL_420467,"Respiratory Virus Unit, Microbiology Services Colindale, Public Health England","Respiratory Virus Unit, Microbiology Services Colindale, Public Health England",Monica Galiano et al
EPI_ISL_423904,"Respiratory Virus Unit, Microbiology Services Colindale, Public Health England","Respiratory Virus Unit, Microbiology Services Colindale, Public Health England",Monica Galiano et al
EPI_ISL_418769,"Respiratory Virus Unit, Microbiology Services Colindale, Public Health England","Respiratory Virus Unit, Microbiology Services Colindale, Public Health England",Monica Galiano et al
EPI_ISL_418770,"Respiratory Virus Unit, Microbiology Services Colindale, Public Health England","Respiratory Virus Unit, Microbiology Services Colindale, Public Health England",Monica Galiano et al
EPI_ISL_423906,"Respiratory Virus Unit, Microbiology Services Colindale, Public Health England","Respiratory Virus Unit, Microbiology Services Colindale, Public Health England",Monica Galiano et al
EPI_ISL_423907,"Respiratory Virus Unit, Microbiology Services Colindale, Public Health England","Respiratory Virus Unit, Microbiology Services Colindale, Public Health England",Monica Galiano et al
EPI_ISL_423908,"Respiratory Virus Unit, Microbiology Services Colindale, Public Health England","Respiratory Virus Unit, Microbiology Services Colindale, Public Health England",Monica Galiano et al
EPI_ISL_423909,"Respiratory Virus Unit, Microbiology Services Colindale, Public Health England","Respiratory Virus Unit, Microbiology Services Colindale, Public Health England",Monica Galiano et al
EPI_ISL_423910,"Respiratory Virus Unit, Microbiology Services Colindale, Public Health England","Respiratory Virus Unit, Microbiology Services Colindale, Public Health England",Monica Galiano et al
EPI_ISL_423911,"Respiratory Virus Unit, Microbiology Services Colindale, Public Health England","Respiratory Virus Unit, Microbiology Services Colindale, Public Health England",Monica Galiano et al
EPI_ISL_423912,"Respiratory Virus Unit, Microbiology Services Colindale, Public Health England","Respiratory Virus Unit, Microbiology Services Colindale, Public Health England",Monica Galiano et al
EPI_ISL_423913,"Respiratory Virus Unit, Microbiology Services Colindale, Public Health England","Respiratory Virus Unit, Microbiology Services Colindale, Public Health England",Monica Galiano et al
EPI_ISL_423914,"Respiratory Virus Unit, Microbiology Services Colindale, Public Health England","Respiratory Virus Unit, Microbiology Services Colindale, Public Health England",Monica Galiano et al
EPI_ISL_423915,"Respiratory Virus Unit, Microbiology Services Colindale, Public Health England","Respiratory Virus Unit, Microbiology Services Colindale, Public Health England",Monica Galiano et al
EPI_ISL_423916,"Respiratory Virus Unit, Microbiology Services Colindale, Public Health England","Respiratory Virus Unit, Microbiology Services Colindale, Public Health England",Monica Galiano et al
EPI_ISL_423917,"Respiratory Virus Unit, Microbiology Services Colindale, Public Health England","Respiratory Virus Unit, Microbiology Services Colindale, Public Health England",Monica Galiano et al
EPI_ISL_423918,"Respiratory Virus Unit, Microbiology Services Colindale, Public Health England","Respiratory Virus Unit, Microbiology Services Colindale, Public Health England",Monica Galiano et al
EPI_ISL_423919,"Respiratory Virus Unit, Microbiology Services Colindale, Public Health England","Respiratory Virus Unit, Microbiology Services Colindale, Public Health England",Monica Galiano et al
EPI_ISL_423920,"Respiratory Virus Unit, Microbiology Services Colindale, Public Health England","Respiratory Virus Unit, Microbiology Services Colindale, Public Health England",Monica Galiano et al
EPI_ISL_423921,"Respiratory Virus Unit, Microbiology Services Colindale, Public Health England","Respiratory Virus Unit, Microbiology Services Colindale, Public Health England",Monica Galiano et al
EPI_ISL_423922,"Respiratory Virus Unit, Microbiology Services Colindale, Public Health England","Respiratory Virus Unit, Microbiology Services Colindale, Public Health England",Monica Galiano et al
EPI_ISL_423923,"Respiratory Virus Unit, Microbiology Services Colindale, Public Health England","Respiratory Virus Unit, Microbiology Services Colindale, Public Health England",Monica Galiano et al
EPI_ISL_423924,"Respiratory Virus Unit, Microbiology Services Colindale, Public Health England","Respiratory Virus Unit, Microbiology Services Colindale, Public Health England",Monica Galiano et al
EPI_ISL_423925,"Respiratory Virus Unit, Microbiology Services Colindale, Public Health England","Respiratory Virus Unit, Microbiology Services Colindale, Public Health England",Monica Galiano et al
EPI_ISL_423926,"Respiratory Virus Unit, Microbiology Services Colindale, Public Health England","Respiratory Virus Unit, Microbiology Services Colindale, Public Health England",Monica Galiano et al
EPI_ISL_423927,"Respiratory Virus Unit, Microbiology Services Colindale, Public Health England","Respiratory Virus Unit, Microbiology Services Colindale, Public Health England",Monica Galiano et al
EPI_ISL_423928,"Respiratory Virus Unit, Microbiology Services Colindale, Public Health England","Respiratory Virus Unit, Microbiology Services Colindale, Public Health England",Monica Galiano et al
EPI_ISL_423929,"Respiratory Virus Unit, Microbiology Services Colindale, Public Health England","Respiratory Virus Unit, Microbiology Services Colindale, Public Health England",Monica Galiano et al
EPI_ISL_423930,"Respiratory Virus Unit, Microbiology Services Colindale, Public Health England","Respiratory Virus Unit, Microbiology Services Colindale, Public Health England",Monica Galiano et al
EPI_ISL_423931,"Respiratory Virus Unit, Microbiology Services Colindale, Public Health England","Respiratory Virus Unit, Microbiology Services Colindale, Public Health England",Monica Galiano et al
EPI_ISL_423932,"Respiratory Virus Unit, Microbiology Services Colindale, Public Health England","Respiratory Virus Unit, Microbiology Services Colindale, Public Health England",Monica Galiano et al
EPI_ISL_423933,"Respiratory Virus Unit, Microbiology Services Colindale, Public Health England","Respiratory Virus Unit, Microbiology Services Colindale, Public Health England",Monica Galiano et al
EPI_ISL_423934,"Respiratory Virus Unit, Microbiology Services Colindale, Public Health England","Respiratory Virus Unit, Microbiology Services Colindale, Public Health England",Monica Galiano et al
EPI_ISL_423935,"Respiratory Virus Unit, Microbiology Services Colindale, Public Health England","Respiratory Virus Unit, Microbiology Services Colindale, Public Health England",Monica Galiano et al
EPI_ISL_423936,"Respiratory Virus Unit, Microbiology Services Colindale, Public Health England","Respiratory Virus Unit, Microbiology Services Colindale, Public Health England",Monica Galiano et al
EPI_ISL_423937,"Respiratory Virus Unit, Microbiology Services Colindale, Public Health England","Respiratory Virus Unit, Microbiology Services Colindale, Public Health England",Monica Galiano et al
EPI_ISL_423938,"Respiratory Virus Unit, Microbiology Services Colindale, Public Health England","Respiratory Virus Unit, Microbiology Services Colindale, Public Health England",Monica Galiano et al
EPI_ISL_423939,"Respiratory Virus Unit, Microbiology Services Colindale, Public Health England","Respiratory Virus Unit, Microbiology Services Colindale, Public Health England",Monica Galiano et al
EPI_ISL_423940,"Respiratory Virus Unit, Microbiology Services Colindale, Public Health England","Respiratory Virus Unit, Microbiology Services Colindale, Public Health England",Monica Galiano et al
EPI_ISL_423941,"Respiratory Virus Unit, Microbiology Services Colindale, Public Health England","Respiratory Virus Unit, Microbiology Services Colindale, Public Health England",Monica Galiano et al
EPI_ISL_423942,"Respiratory Virus Unit, Microbiology Services Colindale, Public Health England","Respiratory Virus Unit, Microbiology Services Colindale, Public Health England",Monica Galiano et al
EPI_ISL_423943,"Respiratory Virus Unit, Microbiology Services Colindale, Public Health England","Respiratory Virus Unit, Microbiology Services Colindale, Public Health England",Monica Galiano et al
EPI_ISL_423944,"Respiratory Virus Unit, Microbiology Services Colindale, Public Health England","Respiratory Virus Unit, Microbiology Services Colindale, Public Health England",Monica Galiano et al
EPI_ISL_423945,"Respiratory Virus Unit, Microbiology Services Colindale, Public Health England","Respiratory Virus Unit, Microbiology Services Colindale, Public Health England",Monica Galiano et al
EPI_ISL_423946,"Respiratory Virus Unit, Microbiology Services Colindale, Public Health England","Respiratory Virus Unit, Microbiology Services Colindale, Public Health England",Monica Galiano et al
EPI_ISL_423947,"Respiratory Virus Unit, Microbiology Services Colindale, Public Health England","Respiratory Virus Unit, Microbiology Services Colindale, Public Health England",Monica Galiano et al
EPI_ISL_423948,"Respiratory Virus Unit, Microbiology Services Colindale, Public Health England","Respiratory Virus Unit, Microbiology Services Colindale, Public Health England",Monica Galiano et al
EPI_ISL_423949,"Respiratory Virus Unit, Microbiology Services Colindale, Public Health England","Respiratory Virus Unit, Microbiology Services Colindale, Public Health England",Monica Galiano et al
EPI_ISL_423950,"Respiratory Virus Unit, Microbiology Services Colindale, Public Health England","Respiratory Virus Unit, Microbiology Services Colindale, Public Health England",Monica Galiano et al
EPI_ISL_420468,"Respiratory Virus Unit, Microbiology Services Colindale, Public Health England","Respiratory Virus Unit, Microbiology Services Colindale, Public Health England",Monica Galiano et al
EPI_ISL_420469,"Respiratory Virus Unit, Microbiology Services Colindale, Public Health England","Respiratory Virus Unit, Microbiology Services Colindale, Public Health England",Monica Galiano et al
EPI_ISL_420470,"Respiratory Virus Unit, Microbiology Services Colindale, Public Health England","Respiratory Virus Unit, Microbiology Services Colindale, Public Health England",Monica Galiano et al
EPI_ISL_420471,"Respiratory Virus Unit, Microbiology Services Colindale, Public Health England","Respiratory Virus Unit, Microbiology Services Colindale, Public Health England",Monica Galiano et al
EPI_ISL_420472,"Respiratory Virus Unit, Microbiology Services Colindale, Public Health England","Respiratory Virus Unit, Microbiology Services Colindale, Public Health England",Monica Galiano et al
EPI_ISL_420473,"Respiratory Virus Unit, Microbiology Services Colindale, Public Health England","Respiratory Virus Unit, Microbiology Services Colindale, Public Health England",Monica Galiano et al
EPI_ISL_420474,"Respiratory Virus Unit, Microbiology Services Colindale, Public Health England","Respiratory Virus Unit, Microbiology Services Colindale, Public Health England",Monica Galiano et al
EPI_ISL_420475,"Respiratory Virus Unit, Microbiology Services Colindale, Public Health England","Respiratory Virus Unit, Microbiology Services Colindale, Public Health England",Monica Galiano et al
EPI_ISL_420476,"Respiratory Virus Unit, Microbiology Services Colindale, Public Health England","Respiratory Virus Unit, Microbiology Services Colindale, Public Health England",Monica Galiano et al
EPI_ISL_420477,"Respiratory Virus Unit, Microbiology Services Colindale, Public Health England","Respiratory Virus Unit, Microbiology Services Colindale, Public Health England",Monica Galiano et al
EPI_ISL_423951,"Respiratory Virus Unit, Microbiology Services Colindale, Public Health England","Respiratory Virus Unit, Microbiology Services Colindale, Public Health England",Monica Galiano et al
EPI_ISL_423952,"Respiratory Virus Unit, Microbiology Services Colindale, Public Health England","Respiratory Virus Unit, Microbiology Services Colindale, Public Health England",Monica Galiano et al
EPI_ISL_423953,"Respiratory Virus Unit, Microbiology Services Colindale, Public Health England","Respiratory Virus Unit, Microbiology Services Colindale, Public Health England",Monica Galiano et al
EPI_ISL_423954,"Respiratory Virus Unit, Microbiology Services Colindale, Public Health England","Respiratory Virus Unit, Microbiology Services Colindale, Public Health England",Monica Galiano et al
EPI_ISL_423955,"Respiratory Virus Unit, Microbiology Services Colindale, Public Health England","Respiratory Virus Unit, Microbiology Services Colindale, Public Health England",Monica Galiano et al
EPI_ISL_423956,"Respiratory Virus Unit, Microbiology Services Colindale, Public Health England","Respiratory Virus Unit, Microbiology Services Colindale, Public Health England",Monica Galiano et al
EPI_ISL_423957,"Respiratory Virus Unit, Microbiology Services Colindale, Public Health England","Respiratory Virus Unit, Microbiology Services Colindale, Public Health England",Monica Galiano et al
EPI_ISL_423958,"Respiratory Virus Unit, Microbiology Services Colindale, Public Health England","Respiratory Virus Unit, Microbiology Services Colindale, Public Health England",Monica Galiano et al
EPI_ISL_423960,"Respiratory Virus Unit, Microbiology Services Colindale, Public Health England","Respiratory Virus Unit, Microbiology Services Colindale, Public Health England",Monica Galiano et al
EPI_ISL_423961,"Respiratory Virus Unit, Microbiology Services Colindale, Public Health England","Respiratory Virus Unit, Microbiology Services Colindale, Public Health England",Monica Galiano et al
EPI_ISL_423962,"Respiratory Virus Unit, Microbiology Services Colindale, Public Health England","Respiratory Virus Unit, Microbiology Services Colindale, Public Health England",Monica Galiano et al
EPI_ISL_423963,"Respiratory Virus Unit, Microbiology Services Colindale, Public Health England","Respiratory Virus Unit, Microbiology Services Colindale, Public Health England",Monica Galiano et al
EPI_ISL_420478,"Respiratory Virus Unit, Microbiology Services Colindale, Public Health England","Respiratory Virus Unit, Microbiology Services Colindale, Public Health England",Monica Galiano et al
EPI_ISL_420479,"Respiratory Virus Unit, Microbiology Services Colindale, Public Health England","Respiratory Virus Unit, Microbiology Services Colindale, Public Health England",Monica Galiano et al
EPI_ISL_420480,"Respiratory Virus Unit, Microbiology Services Colindale, Public Health England","Respiratory Virus Unit, Microbiology Services Colindale, Public Health England",Monica Galiano et al
EPI_ISL_420481,"Respiratory Virus Unit, Microbiology Services Colindale, Public Health England","Respiratory Virus Unit, Microbiology Services Colindale, Public Health England",Monica Galiano et al
EPI_ISL_420482,"Respiratory Virus Unit, Microbiology Services Colindale, Public Health England","Respiratory Virus Unit, Microbiology Services Colindale, Public Health England",Monica Galiano et al
EPI_ISL_423964,"Respiratory Virus Unit, Microbiology Services Colindale, Public Health England","Respiratory Virus Unit, Microbiology Services Colindale, Public Health England",Monica Galiano et al
EPI_ISL_423965,"Respiratory Virus Unit, Microbiology Services Colindale, Public Health England","Respiratory Virus Unit, Microbiology Services Colindale, Public Health England",Monica Galiano et al
EPI_ISL_423966,"Respiratory Virus Unit, Microbiology Services Colindale, Public Health England","Respiratory Virus Unit, Microbiology Services Colindale, Public Health England",Monica Galiano et al
EPI_ISL_420483,"Respiratory Virus Unit, Microbiology Services Colindale, Public Health England","Respiratory Virus Unit, Microbiology Services Colindale, Public Health England",Monica Galiano et al
EPI_ISL_423967,"Respiratory Virus Unit, Microbiology Services Colindale, Public Health England","Respiratory Virus Unit, Microbiology Services Colindale, Public Health England",Monica Galiano et al
EPI_ISL_423968,"Respiratory Virus Unit, Microbiology Services Colindale, Public Health England","Respiratory Virus Unit, Microbiology Services Colindale, Public Health England",Monica Galiano et al
EPI_ISL_423969,"Respiratory Virus Unit, Microbiology Services Colindale, Public Health England","Respiratory Virus Unit, Microbiology Services Colindale, Public Health England",Monica Galiano et al
EPI_ISL_423970,"Respiratory Virus Unit, Microbiology Services Colindale, Public Health England","Respiratory Virus Unit, Microbiology Services Colindale, Public Health England",Monica Galiano et al
EPI_ISL_423971,"Respiratory Virus Unit, Microbiology Services Colindale, Public Health England","Respiratory Virus Unit, Microbiology Services Colindale, Public Health England",Monica Galiano et al
EPI_ISL_423972,"Respiratory Virus Unit, Microbiology Services Colindale, Public Health England","Respiratory Virus Unit, Microbiology Services Colindale, Public Health England",Monica Galiano et al
EPI_ISL_423973,"Respiratory Virus Unit, Microbiology Services Colindale, Public Health England","Respiratory Virus Unit, Microbiology Services Colindale, Public Health England",Monica Galiano et al
EPI_ISL_423974,"Respiratory Virus Unit, Microbiology Services Colindale, Public Health England","Respiratory Virus Unit, Microbiology Services Colindale, Public Health England",Monica Galiano et al
EPI_ISL_423975,"Respiratory Virus Unit, Microbiology Services Colindale, Public Health England","Respiratory Virus Unit, Microbiology Services Colindale, Public Health England",Monica Galiano et al
EPI_ISL_423976,"Respiratory Virus Unit, Microbiology Services Colindale, Public Health England","Respiratory Virus Unit, Microbiology Services Colindale, Public Health England",Monica Galiano et al
EPI_ISL_423977,"Respiratory Virus Unit, Microbiology Services Colindale, Public Health England","Respiratory Virus Unit, Microbiology Services Colindale, Public Health England",Monica Galiano et al
EPI_ISL_423978,"Respiratory Virus Unit, Microbiology Services Colindale, Public Health England","Respiratory Virus Unit, Microbiology Services Colindale, Public Health England",Monica Galiano et al
EPI_ISL_420484,"Respiratory Virus Unit, Microbiology Services Colindale, Public Health England","Respiratory Virus Unit, Microbiology Services Colindale, Public Health England",Monica Galiano et al
EPI_ISL_420485,"Respiratory Virus Unit, Microbiology Services Colindale, Public Health England","Respiratory Virus Unit, Microbiology Services Colindale, Public Health England",Monica Galiano et al
EPI_ISL_423979,"Respiratory Virus Unit, Microbiology Services Colindale, Public Health England","Respiratory Virus Unit, Microbiology Services Colindale, Public Health England",Monica Galiano et al
EPI_ISL_423980,"Respiratory Virus Unit, Microbiology Services Colindale, Public Health England","Respiratory Virus Unit, Microbiology Services Colindale, Public Health England",Monica Galiano et al
EPI_ISL_423981,"Respiratory Virus Unit, Microbiology Services Colindale, Public Health England","Respiratory Virus Unit, Microbiology Services Colindale, Public Health England",Monica Galiano et al
EPI_ISL_423983,"Respiratory Virus Unit, Microbiology Services Colindale, Public Health England","Respiratory Virus Unit, Microbiology Services Colindale, Public Health England",Monica Galiano et al
EPI_ISL_423984,"Respiratory Virus Unit, Microbiology Services Colindale, Public Health England","Respiratory Virus Unit, Microbiology Services Colindale, Public Health England",Monica Galiano et al
EPI_ISL_423985,"Respiratory Virus Unit, Microbiology Services Colindale, Public Health England","Respiratory Virus Unit, Microbiology Services Colindale, Public Health England",Monica Galiano et al
EPI_ISL_423986,"Respiratory Virus Unit, Microbiology Services Colindale, Public Health England","Respiratory Virus Unit, Microbiology Services Colindale, Public Health England",Monica Galiano et al
EPI_ISL_423987,"Respiratory Virus Unit, Microbiology Services Colindale, Public Health England","Respiratory Virus Unit, Microbiology Services Colindale, Public Health England",Monica Galiano et al
EPI_ISL_423988,"Respiratory Virus Unit, Microbiology Services Colindale, Public Health England","Respiratory Virus Unit, Microbiology Services Colindale, Public Health England",Monica Galiano et al
EPI_ISL_423989,"Respiratory Virus Unit, Microbiology Services Colindale, Public Health England","Respiratory Virus Unit, Microbiology Services Colindale, Public Health England",Monica Galiano et al
EPI_ISL_423990,"Respiratory Virus Unit, Microbiology Services Colindale, Public Health England","Respiratory Virus Unit, Microbiology Services Colindale, Public Health England",Monica Galiano et al
EPI_ISL_423991,"Respiratory Virus Unit, Microbiology Services Colindale, Public Health England","Respiratory Virus Unit, Microbiology Services Colindale, Public Health England",Monica Galiano et al
EPI_ISL_423992,"Respiratory Virus Unit, Microbiology Services Colindale, Public Health England","Respiratory Virus Unit, Microbiology Services Colindale, Public Health England",Monica Galiano et al
EPI_ISL_420486,"Respiratory Virus Unit, Microbiology Services Colindale, Public Health England","Respiratory Virus Unit, Microbiology Services Colindale, Public Health England",Monica Galiano et al
EPI_ISL_423993,"Respiratory Virus Unit, Microbiology Services Colindale, Public Health England","Respiratory Virus Unit, Microbiology Services Colindale, Public Health England",Monica Galiano et al
EPI_ISL_423994,"Respiratory Virus Unit, Microbiology Services Colindale, Public Health England","Respiratory Virus Unit, Microbiology Services Colindale, Public Health England",Monica Galiano et al
EPI_ISL_423995,"Respiratory Virus Unit, Microbiology Services Colindale, Public Health England","Respiratory Virus Unit, Microbiology Services Colindale, Public Health England",Monica Galiano et al
EPI_ISL_423996,"Respiratory Virus Unit, Microbiology Services Colindale, Public Health England","Respiratory Virus Unit, Microbiology Services Colindale, Public Health England",Monica Galiano et al
EPI_ISL_423997,"Respiratory Virus Unit, Microbiology Services Colindale, Public Health England","Respiratory Virus Unit, Microbiology Services Colindale, Public Health England",Monica Galiano et al
EPI_ISL_423998,"Respiratory Virus Unit, Microbiology Services Colindale, Public Health England","Respiratory Virus Unit, Microbiology Services Colindale, Public Health England",Monica Galiano et al
EPI_ISL_423999,"Respiratory Virus Unit, Microbiology Services Colindale, Public Health England","Respiratory Virus Unit, Microbiology Services Colindale, Public Health England",Monica Galiano et al
EPI_ISL_424001,"Respiratory Virus Unit, Microbiology Services Colindale, Public Health England","Respiratory Virus Unit, Microbiology Services Colindale, Public Health England",Monica Galiano et al
EPI_ISL_424002,"Respiratory Virus Unit, Microbiology Services Colindale, Public Health England","Respiratory Virus Unit, Microbiology Services Colindale, Public Health England",Monica Galiano et al
EPI_ISL_424003,"Respiratory Virus Unit, Microbiology Services Colindale, Public Health England","Respiratory Virus Unit, Microbiology Services Colindale, Public Health England",Monica Galiano et al
EPI_ISL_424004,"Respiratory Virus Unit, Microbiology Services Colindale, Public Health England","Respiratory Virus Unit, Microbiology Services Colindale, Public Health England",Monica Galiano et al
EPI_ISL_424005,"Respiratory Virus Unit, Microbiology Services Colindale, Public Health England","Respiratory Virus Unit, Microbiology Services Colindale, Public Health England",Monica Galiano et al
EPI_ISL_424006,"Respiratory Virus Unit, Microbiology Services Colindale, Public Health England","Respiratory Virus Unit, Microbiology Services Colindale, Public Health England",Monica Galiano et al
EPI_ISL_424007,"Respiratory Virus Unit, Microbiology Services Colindale, Public Health England","Respiratory Virus Unit, Microbiology Services Colindale, Public Health England",Monica Galiano et al
EPI_ISL_424008,"Respiratory Virus Unit, Microbiology Services Colindale, Public Health England","Respiratory Virus Unit, Microbiology Services Colindale, Public Health England",Monica Galiano et al
EPI_ISL_424009,"Respiratory Virus Unit, Microbiology Services Colindale, Public Health England","Respiratory Virus Unit, Microbiology Services Colindale, Public Health England",Monica Galiano et al
EPI_ISL_424010,"Respiratory Virus Unit, Microbiology Services Colindale, Public Health England","Respiratory Virus Unit, Microbiology Services Colindale, Public Health England",Monica Galiano et al
EPI_ISL_424011,"Respiratory Virus Unit, Microbiology Services Colindale, Public Health England","Respiratory Virus Unit, Microbiology Services Colindale, Public Health England",Monica Galiano et al
EPI_ISL_424012,"Respiratory Virus Unit, Microbiology Services Colindale, Public Health England","Respiratory Virus Unit, Microbiology Services Colindale, Public Health England",Monica Galiano et al
EPI_ISL_424013,"Respiratory Virus Unit, Microbiology Services Colindale, Public Health England","Respiratory Virus Unit, Microbiology Services Colindale, Public Health England",Monica Galiano et al
EPI_ISL_424014,"Respiratory Virus Unit, Microbiology Services Colindale, Public Health England","Respiratory Virus Unit, Microbiology Services Colindale, Public Health England",Monica Galiano et al
EPI_ISL_424015,"Respiratory Virus Unit, Microbiology Services Colindale, Public Health England","Respiratory Virus Unit, Microbiology Services Colindale, Public Health England",Monica Galiano et al
EPI_ISL_424016,"Respiratory Virus Unit, Microbiology Services Colindale, Public Health England","Respiratory Virus Unit, Microbiology Services Colindale, Public Health England",Monica Galiano et al
EPI_ISL_424017,"Respiratory Virus Unit, Microbiology Services Colindale, Public Health England","Respiratory Virus Unit, Microbiology Services Colindale, Public Health England",Monica Galiano et al
EPI_ISL_424019,"Respiratory Virus Unit, Microbiology Services Colindale, Public Health England","Respiratory Virus Unit, Microbiology Services Colindale, Public Health England",Monica Galiano et al
EPI_ISL_424020,"Respiratory Virus Unit, Microbiology Services Colindale, Public Health England","Respiratory Virus Unit, Microbiology Services Colindale, Public Health England",Monica Galiano et al
EPI_ISL_424021,"Respiratory Virus Unit, Microbiology Services Colindale, Public Health England","Respiratory Virus Unit, Microbiology Services Colindale, Public Health England",Monica Galiano et al
EPI_ISL_424022,"Respiratory Virus Unit, Microbiology Services Colindale, Public Health England","Respiratory Virus Unit, Microbiology Services Colindale, Public Health England",Monica Galiano et al
EPI_ISL_424023,"Respiratory Virus Unit, Microbiology Services Colindale, Public Health England","Respiratory Virus Unit, Microbiology Services Colindale, Public Health England",Monica Galiano et al
EPI_ISL_424024,"Respiratory Virus Unit, Microbiology Services Colindale, Public Health England","Respiratory Virus Unit, Microbiology Services Colindale, Public Health England",Monica Galiano et al
EPI_ISL_424025,"Respiratory Virus Unit, Microbiology Services Colindale, Public Health England","Respiratory Virus Unit, Microbiology Services Colindale, Public Health England",Monica Galiano et al
EPI_ISL_424026,"Respiratory Virus Unit, Microbiology Services Colindale, Public Health England","Respiratory Virus Unit, Microbiology Services Colindale, Public Health England",Monica Galiano et al
EPI_ISL_424027,"Respiratory Virus Unit, Microbiology Services Colindale, Public Health England","Respiratory Virus Unit, Microbiology Services Colindale, Public Health England",Monica Galiano et al
EPI_ISL_424028,"Respiratory Virus Unit, Microbiology Services Colindale, Public Health England","Respiratory Virus Unit, Microbiology Services Colindale, Public Health England",Monica Galiano et al
EPI_ISL_424029,"Respiratory Virus Unit, Microbiology Services Colindale, Public Health England","Respiratory Virus Unit, Microbiology Services Colindale, Public Health England",Monica Galiano et al
EPI_ISL_424030,"Respiratory Virus Unit, Microbiology Services Colindale, Public Health England","Respiratory Virus Unit, Microbiology Services Colindale, Public Health England",Monica Galiano et al
EPI_ISL_424031,"Respiratory Virus Unit, Microbiology Services Colindale, Public Health England","Respiratory Virus Unit, Microbiology Services Colindale, Public Health England",Monica Galiano et al
EPI_ISL_424032,"Respiratory Virus Unit, Microbiology Services Colindale, Public Health England","Respiratory Virus Unit, Microbiology Services Colindale, Public Health England",Monica Galiano et al
EPI_ISL_424033,"Respiratory Virus Unit, Microbiology Services Colindale, Public Health England","Respiratory Virus Unit, Microbiology Services Colindale, Public Health England",Monica Galiano et al
EPI_ISL_424034,"Respiratory Virus Unit, Microbiology Services Colindale, Public Health England","Respiratory Virus Unit, Microbiology Services Colindale, Public Health England",Monica Galiano et al
EPI_ISL_424035,"Respiratory Virus Unit, Microbiology Services Colindale, Public Health England","Respiratory Virus Unit, Microbiology Services Colindale, Public Health England",Monica Galiano et al
EPI_ISL_424036,"Respiratory Virus Unit, Microbiology Services Colindale, Public Health England","Respiratory Virus Unit, Microbiology Services Colindale, Public Health England",Monica Galiano et al
EPI_ISL_424037,"Respiratory Virus Unit, Microbiology Services Colindale, Public Health England","Respiratory Virus Unit, Microbiology Services Colindale, Public Health England",Monica Galiano et al
EPI_ISL_424038,"Respiratory Virus Unit, Microbiology Services Colindale, Public Health England","Respiratory Virus Unit, Microbiology Services Colindale, Public Health England",Monica Galiano et al
EPI_ISL_424039,"Respiratory Virus Unit, Microbiology Services Colindale, Public Health England","Respiratory Virus Unit, Microbiology Services Colindale, Public Health England",Monica Galiano et al
EPI_ISL_424040,"Respiratory Virus Unit, Microbiology Services Colindale, Public Health England","Respiratory Virus Unit, Microbiology Services Colindale, Public Health England",Monica Galiano et al
EPI_ISL_424041,"Respiratory Virus Unit, Microbiology Services Colindale, Public Health England","Respiratory Virus Unit, Microbiology Services Colindale, Public Health England",Monica Galiano et al
EPI_ISL_424042,"Respiratory Virus Unit, Microbiology Services Colindale, Public Health England","Respiratory Virus Unit, Microbiology Services Colindale, Public Health England",Monica Galiano et al
EPI_ISL_420487,"Respiratory Virus Unit, Microbiology Services Colindale, Public Health England","Respiratory Virus Unit, Microbiology Services Colindale, Public Health England",Monica Galiano et al
EPI_ISL_420488,"Respiratory Virus Unit, Microbiology Services Colindale, Public Health England","Respiratory Virus Unit, Microbiology Services Colindale, Public Health England",Monica Galiano et al
EPI_ISL_420489,"Respiratory Virus Unit, Microbiology Services Colindale, Public Health England","Respiratory Virus Unit, Microbiology Services Colindale, Public Health England",Monica Galiano et al
EPI_ISL_424043,"Respiratory Virus Unit, Microbiology Services Colindale, Public Health England","Respiratory Virus Unit, Microbiology Services Colindale, Public Health England",Monica Galiano et al
EPI_ISL_424044,"Respiratory Virus Unit, Microbiology Services Colindale, Public Health England","Respiratory Virus Unit, Microbiology Services Colindale, Public Health England",Monica Galiano et al
EPI_ISL_424046,"Respiratory Virus Unit, Microbiology Services Colindale, Public Health England","Respiratory Virus Unit, Microbiology Services Colindale, Public Health England",Monica Galiano et al
EPI_ISL_424047,"Respiratory Virus Unit, Microbiology Services Colindale, Public Health England","Respiratory Virus Unit, Microbiology Services Colindale, Public Health England",Monica Galiano et al
EPI_ISL_424048,"Respiratory Virus Unit, Microbiology Services Colindale, Public Health England","Respiratory Virus Unit, Microbiology Services Colindale, Public Health England",Monica Galiano et al
EPI_ISL_424050,"Respiratory Virus Unit, Microbiology Services Colindale, Public Health England","Respiratory Virus Unit, Microbiology Services Colindale, Public Health England",Monica Galiano et al
EPI_ISL_424052,"Respiratory Virus Unit, Microbiology Services Colindale, Public Health England","Respiratory Virus Unit, Microbiology Services Colindale, Public Health England",Monica Galiano et al
EPI_ISL_424053,"Respiratory Virus Unit, Microbiology Services Colindale, Public Health England","Respiratory Virus Unit, Microbiology Services Colindale, Public Health England",Monica Galiano et al
EPI_ISL_424054,"Respiratory Virus Unit, Microbiology Services Colindale, Public Health England","Respiratory Virus Unit, Microbiology Services Colindale, Public Health England",Monica Galiano et al
EPI_ISL_424055,"Respiratory Virus Unit, Microbiology Services Colindale, Public Health England","Respiratory Virus Unit, Microbiology Services Colindale, Public Health England",Monica Galiano et al
EPI_ISL_424056,"Respiratory Virus Unit, Microbiology Services Colindale, Public Health England","Respiratory Virus Unit, Microbiology Services Colindale, Public Health England",Monica Galiano et al
EPI_ISL_424057,"Respiratory Virus Unit, Microbiology Services Colindale, Public Health England","Respiratory Virus Unit, Microbiology Services Colindale, Public Health England",Monica Galiano et al
EPI_ISL_424058,"Respiratory Virus Unit, Microbiology Services Colindale, Public Health England","Respiratory Virus Unit, Microbiology Services Colindale, Public Health England",Monica Galiano et al
EPI_ISL_424059,"Respiratory Virus Unit, Microbiology Services Colindale, Public Health England","Respiratory Virus Unit, Microbiology Services Colindale, Public Health England",Monica Galiano et al
EPI_ISL_424060,"Respiratory Virus Unit, Microbiology Services Colindale, Public Health England","Respiratory Virus Unit, Microbiology Services Colindale, Public Health England",Monica Galiano et al
EPI_ISL_424061,"Respiratory Virus Unit, Microbiology Services Colindale, Public Health England","Respiratory Virus Unit, Microbiology Services Colindale, Public Health England",Monica Galiano et al
EPI_ISL_424062,"Respiratory Virus Unit, Microbiology Services Colindale, Public Health England","Respiratory Virus Unit, Microbiology Services Colindale, Public Health England",Monica Galiano et al
EPI_ISL_424063,"Respiratory Virus Unit, Microbiology Services Colindale, Public Health England","Respiratory Virus Unit, Microbiology Services Colindale, Public Health England",Monica Galiano et al
EPI_ISL_424064,"Respiratory Virus Unit, Microbiology Services Colindale, Public Health England","Respiratory Virus Unit, Microbiology Services Colindale, Public Health England",Monica Galiano et al
EPI_ISL_424065,"Respiratory Virus Unit, Microbiology Services Colindale, Public Health England","Respiratory Virus Unit, Microbiology Services Colindale, Public Health England",Monica Galiano et al
EPI_ISL_424066,"Respiratory Virus Unit, Microbiology Services Colindale, Public Health England","Respiratory Virus Unit, Microbiology Services Colindale, Public Health England",Monica Galiano et al
EPI_ISL_424067,"Respiratory Virus Unit, Microbiology Services Colindale, Public Health England","Respiratory Virus Unit, Microbiology Services Colindale, Public Health England",Monica Galiano et al
EPI_ISL_424068,"Respiratory Virus Unit, Microbiology Services Colindale, Public Health England","Respiratory Virus Unit, Microbiology Services Colindale, Public Health England",Monica Galiano et al
EPI_ISL_424069,"Respiratory Virus Unit, Microbiology Services Colindale, Public Health England","Respiratory Virus Unit, Microbiology Services Colindale, Public Health England",Monica Galiano et al
EPI_ISL_424070,"Respiratory Virus Unit, Microbiology Services Colindale, Public Health England","Respiratory Virus Unit, Microbiology Services Colindale, Public Health England",Monica Galiano et al
EPI_ISL_424071,"Respiratory Virus Unit, Microbiology Services Colindale, Public Health England","Respiratory Virus Unit, Microbiology Services Colindale, Public Health England",Monica Galiano et al
EPI_ISL_424072,"Respiratory Virus Unit, Microbiology Services Colindale, Public Health England","Respiratory Virus Unit, Microbiology Services Colindale, Public Health England",Monica Galiano et al
EPI_ISL_424073,"Respiratory Virus Unit, Microbiology Services Colindale, Public Health England","Respiratory Virus Unit, Microbiology Services Colindale, Public Health England",Monica Galiano et al
EPI_ISL_424074,"Respiratory Virus Unit, Microbiology Services Colindale, Public Health England","Respiratory Virus Unit, Microbiology Services Colindale, Public Health England",Monica Galiano et al
EPI_ISL_424075,"Respiratory Virus Unit, Microbiology Services Colindale, Public Health England","Respiratory Virus Unit, Microbiology Services Colindale, Public Health England",Monica Galiano et al
EPI_ISL_424076,"Respiratory Virus Unit, Microbiology Services Colindale, Public Health England","Respiratory Virus Unit, Microbiology Services Colindale, Public Health England",Monica Galiano et al
EPI_ISL_424077,"Respiratory Virus Unit, Microbiology Services Colindale, Public Health England","Respiratory Virus Unit, Microbiology Services Colindale, Public Health England",Monica Galiano et al
EPI_ISL_424078,"Respiratory Virus Unit, Microbiology Services Colindale, Public Health England","Respiratory Virus Unit, Microbiology Services Colindale, Public Health England",Monica Galiano et al
EPI_ISL_424081,"Respiratory Virus Unit, Microbiology Services Colindale, Public Health England","Respiratory Virus Unit, Microbiology Services Colindale, Public Health England",Monica Galiano et al
EPI_ISL_424082,"Respiratory Virus Unit, Microbiology Services Colindale, Public Health England","Respiratory Virus Unit, Microbiology Services Colindale, Public Health England",Monica Galiano et al
EPI_ISL_424083,"Respiratory Virus Unit, Microbiology Services Colindale, Public Health England","Respiratory Virus Unit, Microbiology Services Colindale, Public Health England",Monica Galiano et al
EPI_ISL_424084,"Respiratory Virus Unit, Microbiology Services Colindale, Public Health England","Respiratory Virus Unit, Microbiology Services Colindale, Public Health England",Monica Galiano et al
EPI_ISL_424085,"Respiratory Virus Unit, Microbiology Services Colindale, Public Health England","Respiratory Virus Unit, Microbiology Services Colindale, Public Health England",Monica Galiano et al
EPI_ISL_424086,"Respiratory Virus Unit, Microbiology Services Colindale, Public Health England","Respiratory Virus Unit, Microbiology Services Colindale, Public Health England",Monica Galiano et al
EPI_ISL_424089,"Respiratory Virus Unit, Microbiology Services Colindale, Public Health England","Respiratory Virus Unit, Microbiology Services Colindale, Public Health England",Monica Galiano et al
EPI_ISL_424090,"Respiratory Virus Unit, Microbiology Services Colindale, Public Health England","Respiratory Virus Unit, Microbiology Services Colindale, Public Health England",Monica Galiano et al
EPI_ISL_424091,"Respiratory Virus Unit, Microbiology Services Colindale, Public Health England","Respiratory Virus Unit, Microbiology Services Colindale, Public Health England",Monica Galiano et al
EPI_ISL_424092,"Respiratory Virus Unit, Microbiology Services Colindale, Public Health England","Respiratory Virus Unit, Microbiology Services Colindale, Public Health England",Monica Galiano et al
EPI_ISL_424093,"Respiratory Virus Unit, Microbiology Services Colindale, Public Health England","Respiratory Virus Unit, Microbiology Services Colindale, Public Health England",Monica Galiano et al
EPI_ISL_424094,"Respiratory Virus Unit, Microbiology Services Colindale, Public Health England","Respiratory Virus Unit, Microbiology Services Colindale, Public Health England",Monica Galiano et al
EPI_ISL_424095,"Respiratory Virus Unit, Microbiology Services Colindale, Public Health England","Respiratory Virus Unit, Microbiology Services Colindale, Public Health England",Monica Galiano et al
EPI_ISL_424096,"Respiratory Virus Unit, Microbiology Services Colindale, Public Health England","Respiratory Virus Unit, Microbiology Services Colindale, Public Health England",Monica Galiano et al
EPI_ISL_424097,"Respiratory Virus Unit, Microbiology Services Colindale, Public Health England","Respiratory Virus Unit, Microbiology Services Colindale, Public Health England",Monica Galiano et al
EPI_ISL_424098,"Respiratory Virus Unit, Microbiology Services Colindale, Public Health England","Respiratory Virus Unit, Microbiology Services Colindale, Public Health England",Monica Galiano et al
EPI_ISL_424099,"Respiratory Virus Unit, Microbiology Services Colindale, Public Health England","Respiratory Virus Unit, Microbiology Services Colindale, Public Health England",Monica Galiano et al
EPI_ISL_424100,"Respiratory Virus Unit, Microbiology Services Colindale, Public Health England","Respiratory Virus Unit, Microbiology Services Colindale, Public Health England",Monica Galiano et al
EPI_ISL_424101,"Respiratory Virus Unit, Microbiology Services Colindale, Public Health England","Respiratory Virus Unit, Microbiology Services Colindale, Public Health England",Monica Galiano et al
EPI_ISL_424102,"Respiratory Virus Unit, Microbiology Services Colindale, Public Health England","Respiratory Virus Unit, Microbiology Services Colindale, Public Health England",Monica Galiano et al
EPI_ISL_424103,"Respiratory Virus Unit, Microbiology Services Colindale, Public Health England","Respiratory Virus Unit, Microbiology Services Colindale, Public Health England",Monica Galiano et al
EPI_ISL_424105,"Respiratory Virus Unit, Microbiology Services Colindale, Public Health England","Respiratory Virus Unit, Microbiology Services Colindale, Public Health England",Monica Galiano et al
EPI_ISL_424106,"Respiratory Virus Unit, Microbiology Services Colindale, Public Health England","Respiratory Virus Unit, Microbiology Services Colindale, Public Health England",Monica Galiano et al
EPI_ISL_424107,"Respiratory Virus Unit, Microbiology Services Colindale, Public Health England","Respiratory Virus Unit, Microbiology Services Colindale, Public Health England",Monica Galiano et al
EPI_ISL_424108,"Respiratory Virus Unit, Microbiology Services Colindale, Public Health England","Respiratory Virus Unit, Microbiology Services Colindale, Public Health England",Monica Galiano et al
EPI_ISL_424109,"Respiratory Virus Unit, Microbiology Services Colindale, Public Health England","Respiratory Virus Unit, Microbiology Services Colindale, Public Health England",Monica Galiano et al
EPI_ISL_424111,"Respiratory Virus Unit, Microbiology Services Colindale, Public Health England","Respiratory Virus Unit, Microbiology Services Colindale, Public Health England",Monica Galiano et al
EPI_ISL_424112,"Respiratory Virus Unit, Microbiology Services Colindale, Public Health England","Respiratory Virus Unit, Microbiology Services Colindale, Public Health England",Monica Galiano et al
EPI_ISL_424113,"Respiratory Virus Unit, Microbiology Services Colindale, Public Health England","Respiratory Virus Unit, Microbiology Services Colindale, Public Health England",Monica Galiano et al
EPI_ISL_424114,"Respiratory Virus Unit, Microbiology Services Colindale, Public Health England","Respiratory Virus Unit, Microbiology Services Colindale, Public Health England",Monica Galiano et al
EPI_ISL_424115,"Respiratory Virus Unit, Microbiology Services Colindale, Public Health England","Respiratory Virus Unit, Microbiology Services Colindale, Public Health England",Monica Galiano et al
EPI_ISL_424116,"Respiratory Virus Unit, Microbiology Services Colindale, Public Health England","Respiratory Virus Unit, Microbiology Services Colindale, Public Health England",Monica Galiano et al
EPI_ISL_424117,"Respiratory Virus Unit, Microbiology Services Colindale, Public Health England","Respiratory Virus Unit, Microbiology Services Colindale, Public Health England",Monica Galiano et al
EPI_ISL_424118,"Respiratory Virus Unit, Microbiology Services Colindale, Public Health England","Respiratory Virus Unit, Microbiology Services Colindale, Public Health England",Monica Galiano et al
EPI_ISL_424119,"Respiratory Virus Unit, Microbiology Services Colindale, Public Health England","Respiratory Virus Unit, Microbiology Services Colindale, Public Health England",Monica Galiano et al
EPI_ISL_424120,"Respiratory Virus Unit, Microbiology Services Colindale, Public Health England","Respiratory Virus Unit, Microbiology Services Colindale, Public Health England",Monica Galiano et al
EPI_ISL_424121,"Respiratory Virus Unit, Microbiology Services Colindale, Public Health England","Respiratory Virus Unit, Microbiology Services Colindale, Public Health England",Monica Galiano et al
EPI_ISL_424122,"Respiratory Virus Unit, Microbiology Services Colindale, Public Health England","Respiratory Virus Unit, Microbiology Services Colindale, Public Health England",Monica Galiano et al
EPI_ISL_424123,"Respiratory Virus Unit, Microbiology Services Colindale, Public Health England","Respiratory Virus Unit, Microbiology Services Colindale, Public Health England",Monica Galiano et al
EPI_ISL_424124,"Respiratory Virus Unit, Microbiology Services Colindale, Public Health England","Respiratory Virus Unit, Microbiology Services Colindale, Public Health England",Monica Galiano et al
EPI_ISL_424125,"Respiratory Virus Unit, Microbiology Services Colindale, Public Health England","Respiratory Virus Unit, Microbiology Services Colindale, Public Health England",Monica Galiano et al
EPI_ISL_424126,"Respiratory Virus Unit, Microbiology Services Colindale, Public Health England","Respiratory Virus Unit, Microbiology Services Colindale, Public Health England",Monica Galiano et al
EPI_ISL_424127,"Respiratory Virus Unit, Microbiology Services Colindale, Public Health England","Respiratory Virus Unit, Microbiology Services Colindale, Public Health England",Monica Galiano et al
EPI_ISL_424128,"Respiratory Virus Unit, Microbiology Services Colindale, Public Health England","Respiratory Virus Unit, Microbiology Services Colindale, Public Health England",Monica Galiano et al
EPI_ISL_424129,"Respiratory Virus Unit, Microbiology Services Colindale, Public Health England","Respiratory Virus Unit, Microbiology Services Colindale, Public Health England",Monica Galiano et al
EPI_ISL_424130,"Respiratory Virus Unit, Microbiology Services Colindale, Public Health England","Respiratory Virus Unit, Microbiology Services Colindale, Public Health England",Monica Galiano et al
EPI_ISL_424131,"Respiratory Virus Unit, Microbiology Services Colindale, Public Health England","Respiratory Virus Unit, Microbiology Services Colindale, Public Health England",Monica Galiano et al
EPI_ISL_424132,"Respiratory Virus Unit, Microbiology Services Colindale, Public Health England","Respiratory Virus Unit, Microbiology Services Colindale, Public Health England",Monica Galiano et al
EPI_ISL_424133,"Respiratory Virus Unit, Microbiology Services Colindale, Public Health England","Respiratory Virus Unit, Microbiology Services Colindale, Public Health England",Monica Galiano et al
EPI_ISL_424134,"Respiratory Virus Unit, Microbiology Services Colindale, Public Health England","Respiratory Virus Unit, Microbiology Services Colindale, Public Health England",Monica Galiano et al
EPI_ISL_424135,"Respiratory Virus Unit, Microbiology Services Colindale, Public Health England","Respiratory Virus Unit, Microbiology Services Colindale, Public Health England",Monica Galiano et al
EPI_ISL_424136,"Respiratory Virus Unit, Microbiology Services Colindale, Public Health England","Respiratory Virus Unit, Microbiology Services Colindale, Public Health England",Monica Galiano et al
EPI_ISL_424138,"Respiratory Virus Unit, Microbiology Services Colindale, Public Health England","Respiratory Virus Unit, Microbiology Services Colindale, Public Health England",Monica Galiano et al
EPI_ISL_424139,"Respiratory Virus Unit, Microbiology Services Colindale, Public Health England","Respiratory Virus Unit, Microbiology Services Colindale, Public Health England",Monica Galiano et al
EPI_ISL_424140,"Respiratory Virus Unit, Microbiology Services Colindale, Public Health England","Respiratory Virus Unit, Microbiology Services Colindale, Public Health England",Monica Galiano et al
EPI_ISL_424141,"Respiratory Virus Unit, Microbiology Services Colindale, Public Health England","Respiratory Virus Unit, Microbiology Services Colindale, Public Health England",Monica Galiano et al
EPI_ISL_424142,"Respiratory Virus Unit, Microbiology Services Colindale, Public Health England","Respiratory Virus Unit, Microbiology Services Colindale, Public Health England",Monica Galiano et al
EPI_ISL_424143,"Respiratory Virus Unit, Microbiology Services Colindale, Public Health England","Respiratory Virus Unit, Microbiology Services Colindale, Public Health England",Monica Galiano et al
EPI_ISL_424144,"Respiratory Virus Unit, Microbiology Services Colindale, Public Health England","Respiratory Virus Unit, Microbiology Services Colindale, Public Health England",Monica Galiano et al
EPI_ISL_424145,"Respiratory Virus Unit, Microbiology Services Colindale, Public Health England","Respiratory Virus Unit, Microbiology Services Colindale, Public Health England",Monica Galiano et al
EPI_ISL_424146,"Respiratory Virus Unit, Microbiology Services Colindale, Public Health England","Respiratory Virus Unit, Microbiology Services Colindale, Public Health England",Monica Galiano et al
EPI_ISL_424147,"Respiratory Virus Unit, Microbiology Services Colindale, Public Health England","Respiratory Virus Unit, Microbiology Services Colindale, Public Health England",Monica Galiano et al
EPI_ISL_424148,"Respiratory Virus Unit, Microbiology Services Colindale, Public Health England","Respiratory Virus Unit, Microbiology Services Colindale, Public Health England",Monica Galiano et al
EPI_ISL_424149,"Respiratory Virus Unit, Microbiology Services Colindale, Public Health England","Respiratory Virus Unit, Microbiology Services Colindale, Public Health England",Monica Galiano et al
EPI_ISL_424150,"Respiratory Virus Unit, Microbiology Services Colindale, Public Health England","Respiratory Virus Unit, Microbiology Services Colindale, Public Health England",Monica Galiano et al
EPI_ISL_424151,"Respiratory Virus Unit, Microbiology Services Colindale, Public Health England","Respiratory Virus Unit, Microbiology Services Colindale, Public Health England",Monica Galiano et al
EPI_ISL_424152,"Respiratory Virus Unit, Microbiology Services Colindale, Public Health England","Respiratory Virus Unit, Microbiology Services Colindale, Public Health England",Monica Galiano et al
EPI_ISL_424153,"Respiratory Virus Unit, Microbiology Services Colindale, Public Health England","Respiratory Virus Unit, Microbiology Services Colindale, Public Health England",Monica Galiano et al
EPI_ISL_424155,"Respiratory Virus Unit, Microbiology Services Colindale, Public Health England","Respiratory Virus Unit, Microbiology Services Colindale, Public Health England",Monica Galiano et al
EPI_ISL_424156,"Respiratory Virus Unit, Microbiology Services Colindale, Public Health England","Respiratory Virus Unit, Microbiology Services Colindale, Public Health England",Monica Galiano et al
EPI_ISL_424157,"Respiratory Virus Unit, Microbiology Services Colindale, Public Health England","Respiratory Virus Unit, Microbiology Services Colindale, Public Health England",Monica Galiano et al
EPI_ISL_424158,"Respiratory Virus Unit, Microbiology Services Colindale, Public Health England","Respiratory Virus Unit, Microbiology Services Colindale, Public Health England",Monica Galiano et al
EPI_ISL_424159,"Respiratory Virus Unit, Microbiology Services Colindale, Public Health England","Respiratory Virus Unit, Microbiology Services Colindale, Public Health England",Monica Galiano et al
EPI_ISL_424161,"Respiratory Virus Unit, Microbiology Services Colindale, Public Health England","Respiratory Virus Unit, Microbiology Services Colindale, Public Health England",Monica Galiano et al
EPI_ISL_424162,"Respiratory Virus Unit, Microbiology Services Colindale, Public Health England","Respiratory Virus Unit, Microbiology Services Colindale, Public Health England",Monica Galiano et al
EPI_ISL_424163,"Respiratory Virus Unit, Microbiology Services Colindale, Public Health England","Respiratory Virus Unit, Microbiology Services Colindale, Public Health England",Monica Galiano et al
EPI_ISL_424164,"Respiratory Virus Unit, Microbiology Services Colindale, Public Health England","Respiratory Virus Unit, Microbiology Services Colindale, Public Health England",Monica Galiano et al
EPI_ISL_424165,"Respiratory Virus Unit, Microbiology Services Colindale, Public Health England","Respiratory Virus Unit, Microbiology Services Colindale, Public Health England",Monica Galiano et al
EPI_ISL_420490,"Respiratory Virus Unit, Microbiology Services Colindale, Public Health England","Respiratory Virus Unit, Microbiology Services Colindale, Public Health England",Monica Galiano et al
EPI_ISL_420491,"Respiratory Virus Unit, Microbiology Services Colindale, Public Health England","Respiratory Virus Unit, Microbiology Services Colindale, Public Health England",Monica Galiano et al
EPI_ISL_420492,"Respiratory Virus Unit, Microbiology Services Colindale, Public Health England","Respiratory Virus Unit, Microbiology Services Colindale, Public Health England",Monica Galiano et al
EPI_ISL_420493,"Respiratory Virus Unit, Microbiology Services Colindale, Public Health England","Respiratory Virus Unit, Microbiology Services Colindale, Public Health England",Monica Galiano et al
EPI_ISL_420494,"Respiratory Virus Unit, Microbiology Services Colindale, Public Health England","Respiratory Virus Unit, Microbiology Services Colindale, Public Health England",Monica Galiano et al
EPI_ISL_420631,"Respiratory Virus Unit, Microbiology Services Colindale, Public Health England","Respiratory Virus Unit, Microbiology Services Colindale, Public Health England",Monica Galiano et al
EPI_ISL_420495,"Respiratory Virus Unit, Microbiology Services Colindale, Public Health England","Respiratory Virus Unit, Microbiology Services Colindale, Public Health England",Monica Galiano et al
EPI_ISL_423594,"Respiratory Virus Unit, Microbiology Services Colindale, Public Health England","Respiratory Virus Unit, Microbiology Services Colindale, Public Health England",Monica Galiano et al
EPI_ISL_423595,"Respiratory Virus Unit, Microbiology Services Colindale, Public Health England","Respiratory Virus Unit, Microbiology Services Colindale, Public Health England",Monica Galiano et al
EPI_ISL_423596,"Respiratory Virus Unit, Microbiology Services Colindale, Public Health England","Respiratory Virus Unit, Microbiology Services Colindale, Public Health England",Monica Galiano et al
EPI_ISL_423597,"Respiratory Virus Unit, Microbiology Services Colindale, Public Health England","Respiratory Virus Unit, Microbiology Services Colindale, Public Health England",Monica Galiano et al
EPI_ISL_423598,"Respiratory Virus Unit, Microbiology Services Colindale, Public Health England","Respiratory Virus Unit, Microbiology Services Colindale, Public Health England",Monica Galiano et al
EPI_ISL_423599,"Respiratory Virus Unit, Microbiology Services Colindale, Public Health England","Respiratory Virus Unit, Microbiology Services Colindale, Public Health England",Monica Galiano et al
EPI_ISL_423600,"Respiratory Virus Unit, Microbiology Services Colindale, Public Health England","Respiratory Virus Unit, Microbiology Services Colindale, Public Health England",Monica Galiano et al
EPI_ISL_423601,"Respiratory Virus Unit, Microbiology Services Colindale, Public Health England","Respiratory Virus Unit, Microbiology Services Colindale, Public Health England",Monica Galiano et al
EPI_ISL_423602,"Respiratory Virus Unit, Microbiology Services Colindale, Public Health England","Respiratory Virus Unit, Microbiology Services Colindale, Public Health England",Monica Galiano et al
EPI_ISL_423603,"Respiratory Virus Unit, Microbiology Services Colindale, Public Health England","Respiratory Virus Unit, Microbiology Services Colindale, Public Health England",Monica Galiano et al
EPI_ISL_423604,"Respiratory Virus Unit, Microbiology Services Colindale, Public Health England","Respiratory Virus Unit, Microbiology Services Colindale, Public Health England",Monica Galiano et al
EPI_ISL_423605,"Respiratory Virus Unit, Microbiology Services Colindale, Public Health England","Respiratory Virus Unit, Microbiology Services Colindale, Public Health England",Monica Galiano et al
EPI_ISL_423607,"Respiratory Virus Unit, Microbiology Services Colindale, Public Health England","Respiratory Virus Unit, Microbiology Services Colindale, Public Health England",Monica Galiano et al
EPI_ISL_423608,"Respiratory Virus Unit, Microbiology Services Colindale, Public Health England","Respiratory Virus Unit, Microbiology Services Colindale, Public Health England",Monica Galiano et al
EPI_ISL_423609,"Respiratory Virus Unit, Microbiology Services Colindale, Public Health England","Respiratory Virus Unit, Microbiology Services Colindale, Public Health England",Monica Galiano et al
EPI_ISL_423612,"Respiratory Virus Unit, Microbiology Services Colindale, Public Health England","Respiratory Virus Unit, Microbiology Services Colindale, Public Health England",Monica Galiano et al
EPI_ISL_423613,"Respiratory Virus Unit, Microbiology Services Colindale, Public Health England","Respiratory Virus Unit, Microbiology Services Colindale, Public Health England",Monica Galiano et al
EPI_ISL_423614,"Respiratory Virus Unit, Microbiology Services Colindale, Public Health England","Respiratory Virus Unit, Microbiology Services Colindale, Public Health England",Monica Galiano et al
EPI_ISL_423615,"Respiratory Virus Unit, Microbiology Services Colindale, Public Health England","Respiratory Virus Unit, Microbiology Services Colindale, Public Health England",Monica Galiano et al
EPI_ISL_423616,"Respiratory Virus Unit, Microbiology Services Colindale, Public Health England","Respiratory Virus Unit, Microbiology Services Colindale, Public Health England",Monica Galiano et al
EPI_ISL_423617,"Respiratory Virus Unit, Microbiology Services Colindale, Public Health England","Respiratory Virus Unit, Microbiology Services Colindale, Public Health England",Monica Galiano et al
EPI_ISL_423619,"Respiratory Virus Unit, Microbiology Services Colindale, Public Health England","Respiratory Virus Unit, Microbiology Services Colindale, Public Health England",Monica Galiano et al
EPI_ISL_423621,"Respiratory Virus Unit, Microbiology Services Colindale, Public Health England","Respiratory Virus Unit, Microbiology Services Colindale, Public Health England",Monica Galiano et al
EPI_ISL_423622,"Respiratory Virus Unit, Microbiology Services Colindale, Public Health England","Respiratory Virus Unit, Microbiology Services Colindale, Public Health England",Monica Galiano et al
EPI_ISL_423623,"Respiratory Virus Unit, Microbiology Services Colindale, Public Health England","Respiratory Virus Unit, Microbiology Services Colindale, Public Health England",Monica Galiano et al
EPI_ISL_423624,"Respiratory Virus Unit, Microbiology Services Colindale, Public Health England","Respiratory Virus Unit, Microbiology Services Colindale, Public Health England",Monica Galiano et al
EPI_ISL_423625,"Respiratory Virus Unit, Microbiology Services Colindale, Public Health England","Respiratory Virus Unit, Microbiology Services Colindale, Public Health England",Monica Galiano et al
EPI_ISL_423626,"Respiratory Virus Unit, Microbiology Services Colindale, Public Health England","Respiratory Virus Unit, Microbiology Services Colindale, Public Health England",Monica Galiano et al
EPI_ISL_423627,"Respiratory Virus Unit, Microbiology Services Colindale, Public Health England","Respiratory Virus Unit, Microbiology Services Colindale, Public Health England",Monica Galiano et al
EPI_ISL_423628,"Respiratory Virus Unit, Microbiology Services Colindale, Public Health England","Respiratory Virus Unit, Microbiology Services Colindale, Public Health England",Monica Galiano et al
EPI_ISL_423630,"Respiratory Virus Unit, Microbiology Services Colindale, Public Health England","Respiratory Virus Unit, Microbiology Services Colindale, Public Health England",Monica Galiano et al
EPI_ISL_423632,"Respiratory Virus Unit, Microbiology Services Colindale, Public Health England","Respiratory Virus Unit, Microbiology Services Colindale, Public Health England",Monica Galiano et al
EPI_ISL_423634,"Respiratory Virus Unit, Microbiology Services Colindale, Public Health England","Respiratory Virus Unit, Microbiology Services Colindale, Public Health England",Monica Galiano et al
EPI_ISL_423635,"Respiratory Virus Unit, Microbiology Services Colindale, Public Health England","Respiratory Virus Unit, Microbiology Services Colindale, Public Health England",Monica Galiano et al
EPI_ISL_423636,"Respiratory Virus Unit, Microbiology Services Colindale, Public Health England","Respiratory Virus Unit, Microbiology Services Colindale, Public Health England",Monica Galiano et al
EPI_ISL_423637,"Respiratory Virus Unit, Microbiology Services Colindale, Public Health England","Respiratory Virus Unit, Microbiology Services Colindale, Public Health England",Monica Galiano et al
EPI_ISL_420632,"Respiratory Virus Unit, Microbiology Services Colindale, Public Health England","Respiratory Virus Unit, Microbiology Services Colindale, Public Health England",Monica Galiano et al
EPI_ISL_420633,"Respiratory Virus Unit, Microbiology Services Colindale, Public Health England","Respiratory Virus Unit, Microbiology Services Colindale, Public Health England",Monica Galiano et al
EPI_ISL_420634,"Respiratory Virus Unit, Microbiology Services Colindale, Public Health England","Respiratory Virus Unit, Microbiology Services Colindale, Public Health England",Monica Galiano et al
EPI_ISL_420496,"Respiratory Virus Unit, Microbiology Services Colindale, Public Health England","Respiratory Virus Unit, Microbiology Services Colindale, Public Health England",Monica Galiano et al
EPI_ISL_423638,"Respiratory Virus Unit, Microbiology Services Colindale, Public Health England","Respiratory Virus Unit, Microbiology Services Colindale, Public Health England",Monica Galiano et al
EPI_ISL_423639,"Respiratory Virus Unit, Microbiology Services Colindale, Public Health England","Respiratory Virus Unit, Microbiology Services Colindale, Public Health England",Monica Galiano et al
EPI_ISL_423641,"Respiratory Virus Unit, Microbiology Services Colindale, Public Health England","Respiratory Virus Unit, Microbiology Services Colindale, Public Health England",Monica Galiano et al
EPI_ISL_423642,"Respiratory Virus Unit, Microbiology Services Colindale, Public Health England","Respiratory Virus Unit, Microbiology Services Colindale, Public Health England",Monica Galiano et al
EPI_ISL_423643,"Respiratory Virus Unit, Microbiology Services Colindale, Public Health England","Respiratory Virus Unit, Microbiology Services Colindale, Public Health England",Monica Galiano et al
EPI_ISL_423646,"Respiratory Virus Unit, Microbiology Services Colindale, Public Health England","Respiratory Virus Unit, Microbiology Services Colindale, Public Health England",Monica Galiano et al
EPI_ISL_423647,"Respiratory Virus Unit, Microbiology Services Colindale, Public Health England","Respiratory Virus Unit, Microbiology Services Colindale, Public Health England",Monica Galiano et al
EPI_ISL_423648,"Respiratory Virus Unit, Microbiology Services Colindale, Public Health England","Respiratory Virus Unit, Microbiology Services Colindale, Public Health England",Monica Galiano et al
EPI_ISL_423649,"Respiratory Virus Unit, Microbiology Services Colindale, Public Health England","Respiratory Virus Unit, Microbiology Services Colindale, Public Health England",Monica Galiano et al
EPI_ISL_423650,"Respiratory Virus Unit, Microbiology Services Colindale, Public Health England","Respiratory Virus Unit, Microbiology Services Colindale, Public Health England",Monica Galiano et al
EPI_ISL_423652,"Respiratory Virus Unit, Microbiology Services Colindale, Public Health England","Respiratory Virus Unit, Microbiology Services Colindale, Public Health England",Monica Galiano et al
EPI_ISL_423654,"Respiratory Virus Unit, Microbiology Services Colindale, Public Health England","Respiratory Virus Unit, Microbiology Services Colindale, Public Health England",Monica Galiano et al
EPI_ISL_423655,"Respiratory Virus Unit, Microbiology Services Colindale, Public Health England","Respiratory Virus Unit, Microbiology Services Colindale, Public Health England",Monica Galiano et al
EPI_ISL_423656,"Respiratory Virus Unit, Microbiology Services Colindale, Public Health England","Respiratory Virus Unit, Microbiology Services Colindale, Public Health England",Monica Galiano et al
EPI_ISL_423658,"Respiratory Virus Unit, Microbiology Services Colindale, Public Health England","Respiratory Virus Unit, Microbiology Services Colindale, Public Health England",Monica Galiano et al
EPI_ISL_423659,"Respiratory Virus Unit, Microbiology Services Colindale, Public Health England","Respiratory Virus Unit, Microbiology Services Colindale, Public Health England",Monica Galiano et al
EPI_ISL_423660,"Respiratory Virus Unit, Microbiology Services Colindale, Public Health England","Respiratory Virus Unit, Microbiology Services Colindale, Public Health England",Monica Galiano et al
EPI_ISL_423661,"Respiratory Virus Unit, Microbiology Services Colindale, Public Health England","Respiratory Virus Unit, Microbiology Services Colindale, Public Health England",Monica Galiano et al
EPI_ISL_423662,"Respiratory Virus Unit, Microbiology Services Colindale, Public Health England","Respiratory Virus Unit, Microbiology Services Colindale, Public Health England",Monica Galiano et al
EPI_ISL_423663,"Respiratory Virus Unit, Microbiology Services Colindale, Public Health England","Respiratory Virus Unit, Microbiology Services Colindale, Public Health England",Monica Galiano et al
EPI_ISL_423664,"Respiratory Virus Unit, Microbiology Services Colindale, Public Health England","Respiratory Virus Unit, Microbiology Services Colindale, Public Health England",Monica Galiano et al
EPI_ISL_423665,"Respiratory Virus Unit, Microbiology Services Colindale, Public Health England","Respiratory Virus Unit, Microbiology Services Colindale, Public Health England",Monica Galiano et al
EPI_ISL_423666,"Respiratory Virus Unit, Microbiology Services Colindale, Public Health England","Respiratory Virus Unit, Microbiology Services Colindale, Public Health England",Monica Galiano et al
EPI_ISL_423667,"Respiratory Virus Unit, Microbiology Services Colindale, Public Health England","Respiratory Virus Unit, Microbiology Services Colindale, Public Health England",Monica Galiano et al
EPI_ISL_423668,"Respiratory Virus Unit, Microbiology Services Colindale, Public Health England","Respiratory Virus Unit, Microbiology Services Colindale, Public Health England",Monica Galiano et al
EPI_ISL_423669,"Respiratory Virus Unit, Microbiology Services Colindale, Public Health England","Respiratory Virus Unit, Microbiology Services Colindale, Public Health England",Monica Galiano et al
EPI_ISL_423670,"Respiratory Virus Unit, Microbiology Services Colindale, Public Health England","Respiratory Virus Unit, Microbiology Services Colindale, Public Health England",Monica Galiano et al
EPI_ISL_423671,"Respiratory Virus Unit, Microbiology Services Colindale, Public Health England","Respiratory Virus Unit, Microbiology Services Colindale, Public Health England",Monica Galiano et al
EPI_ISL_423673,"Respiratory Virus Unit, Microbiology Services Colindale, Public Health England","Respiratory Virus Unit, Microbiology Services Colindale, Public Health England",Monica Galiano et al
EPI_ISL_423674,"Respiratory Virus Unit, Microbiology Services Colindale, Public Health England","Respiratory Virus Unit, Microbiology Services Colindale, Public Health England",Monica Galiano et al
EPI_ISL_423677,"Respiratory Virus Unit, Microbiology Services Colindale, Public Health England","Respiratory Virus Unit, Microbiology Services Colindale, Public Health England",Monica Galiano et al
EPI_ISL_423678,"Respiratory Virus Unit, Microbiology Services Colindale, Public Health England","Respiratory Virus Unit, Microbiology Services Colindale, Public Health England",Monica Galiano et al
EPI_ISL_423679,"Respiratory Virus Unit, Microbiology Services Colindale, Public Health England","Respiratory Virus Unit, Microbiology Services Colindale, Public Health England",Monica Galiano et al
EPI_ISL_423680,"Respiratory Virus Unit, Microbiology Services Colindale, Public Health England","Respiratory Virus Unit, Microbiology Services Colindale, Public Health England",Monica Galiano et al
EPI_ISL_423681,"Respiratory Virus Unit, Microbiology Services Colindale, Public Health England","Respiratory Virus Unit, Microbiology Services Colindale, Public Health England",Monica Galiano et al
EPI_ISL_423682,"Respiratory Virus Unit, Microbiology Services Colindale, Public Health England","Respiratory Virus Unit, Microbiology Services Colindale, Public Health England",Monica Galiano et al
EPI_ISL_423683,"Respiratory Virus Unit, Microbiology Services Colindale, Public Health England","Respiratory Virus Unit, Microbiology Services Colindale, Public Health England",Monica Galiano et al
EPI_ISL_423684,"Respiratory Virus Unit, Microbiology Services Colindale, Public Health England","Respiratory Virus Unit, Microbiology Services Colindale, Public Health England",Monica Galiano et al
EPI_ISL_423685,"Respiratory Virus Unit, Microbiology Services Colindale, Public Health England","Respiratory Virus Unit, Microbiology Services Colindale, Public Health England",Monica Galiano et al
EPI_ISL_423686,"Respiratory Virus Unit, Microbiology Services Colindale, Public Health England","Respiratory Virus Unit, Microbiology Services Colindale, Public Health England",Monica Galiano et al
EPI_ISL_423688,"Respiratory Virus Unit, Microbiology Services Colindale, Public Health England","Respiratory Virus Unit, Microbiology Services Colindale, Public Health England",Monica Galiano et al
EPI_ISL_423689,"Respiratory Virus Unit, Microbiology Services Colindale, Public Health England","Respiratory Virus Unit, Microbiology Services Colindale, Public Health England",Monica Galiano et al
EPI_ISL_423691,"Respiratory Virus Unit, Microbiology Services Colindale, Public Health England","Respiratory Virus Unit, Microbiology Services Colindale, Public Health England",Monica Galiano et al
EPI_ISL_423692,"Respiratory Virus Unit, Microbiology Services Colindale, Public Health England","Respiratory Virus Unit, Microbiology Services Colindale, Public Health England",Monica Galiano et al
EPI_ISL_423693,"Respiratory Virus Unit, Microbiology Services Colindale, Public Health England","Respiratory Virus Unit, Microbiology Services Colindale, Public Health England",Monica Galiano et al
EPI_ISL_423694,"Respiratory Virus Unit, Microbiology Services Colindale, Public Health England","Respiratory Virus Unit, Microbiology Services Colindale, Public Health England",Monica Galiano et al
EPI_ISL_423695,"Respiratory Virus Unit, Microbiology Services Colindale, Public Health England","Respiratory Virus Unit, Microbiology Services Colindale, Public Health England",Monica Galiano et al
EPI_ISL_423696,"Respiratory Virus Unit, Microbiology Services Colindale, Public Health England","Respiratory Virus Unit, Microbiology Services Colindale, Public Health England",Monica Galiano et al
EPI_ISL_423697,"Respiratory Virus Unit, Microbiology Services Colindale, Public Health England","Respiratory Virus Unit, Microbiology Services Colindale, Public Health England",Monica Galiano et al
EPI_ISL_423698,"Respiratory Virus Unit, Microbiology Services Colindale, Public Health England","Respiratory Virus Unit, Microbiology Services Colindale, Public Health England",Monica Galiano et al
EPI_ISL_423699,"Respiratory Virus Unit, Microbiology Services Colindale, Public Health England","Respiratory Virus Unit, Microbiology Services Colindale, Public Health England",Monica Galiano et al
EPI_ISL_423700,"Respiratory Virus Unit, Microbiology Services Colindale, Public Health England","Respiratory Virus Unit, Microbiology Services Colindale, Public Health England",Monica Galiano et al
EPI_ISL_423701,"Respiratory Virus Unit, Microbiology Services Colindale, Public Health England","Respiratory Virus Unit, Microbiology Services Colindale, Public Health England",Monica Galiano et al
EPI_ISL_423702,"Respiratory Virus Unit, Microbiology Services Colindale, Public Health England","Respiratory Virus Unit, Microbiology Services Colindale, Public Health England",Monica Galiano et al
EPI_ISL_423703,"Respiratory Virus Unit, Microbiology Services Colindale, Public Health England","Respiratory Virus Unit, Microbiology Services Colindale, Public Health England",Monica Galiano et al
EPI_ISL_423704,"Respiratory Virus Unit, Microbiology Services Colindale, Public Health England","Respiratory Virus Unit, Microbiology Services Colindale, Public Health England",Monica Galiano et al
EPI_ISL_423706,"Respiratory Virus Unit, Microbiology Services Colindale, Public Health England","Respiratory Virus Unit, Microbiology Services Colindale, Public Health England",Monica Galiano et al
EPI_ISL_423709,"Respiratory Virus Unit, Microbiology Services Colindale, Public Health England","Respiratory Virus Unit, Microbiology Services Colindale, Public Health England",Monica Galiano et al
EPI_ISL_423710,"Respiratory Virus Unit, Microbiology Services Colindale, Public Health England","Respiratory Virus Unit, Microbiology Services Colindale, Public Health England",Monica Galiano et al
EPI_ISL_423711,"Respiratory Virus Unit, Microbiology Services Colindale, Public Health England","Respiratory Virus Unit, Microbiology Services Colindale, Public Health England",Monica Galiano et al
EPI_ISL_423712,"Respiratory Virus Unit, Microbiology Services Colindale, Public Health England","Respiratory Virus Unit, Microbiology Services Colindale, Public Health England",Monica Galiano et al
EPI_ISL_423713,"Respiratory Virus Unit, Microbiology Services Colindale, Public Health England","Respiratory Virus Unit, Microbiology Services Colindale, Public Health England",Monica Galiano et al
EPI_ISL_423714,"Respiratory Virus Unit, Microbiology Services Colindale, Public Health England","Respiratory Virus Unit, Microbiology Services Colindale, Public Health England",Monica Galiano et al
EPI_ISL_423715,"Respiratory Virus Unit, Microbiology Services Colindale, Public Health England","Respiratory Virus Unit, Microbiology Services Colindale, Public Health England",Monica Galiano et al
EPI_ISL_423716,"Respiratory Virus Unit, Microbiology Services Colindale, Public Health England","Respiratory Virus Unit, Microbiology Services Colindale, Public Health England",Monica Galiano et al
EPI_ISL_423717,"Respiratory Virus Unit, Microbiology Services Colindale, Public Health England","Respiratory Virus Unit, Microbiology Services Colindale, Public Health England",Monica Galiano et al
EPI_ISL_423718,"Respiratory Virus Unit, Microbiology Services Colindale, Public Health England","Respiratory Virus Unit, Microbiology Services Colindale, Public Health England",Monica Galiano et al
EPI_ISL_423719,"Respiratory Virus Unit, Microbiology Services Colindale, Public Health England","Respiratory Virus Unit, Microbiology Services Colindale, Public Health England",Monica Galiano et al
EPI_ISL_423720,"Respiratory Virus Unit, Microbiology Services Colindale, Public Health England","Respiratory Virus Unit, Microbiology Services Colindale, Public Health England",Monica Galiano et al
EPI_ISL_423721,"Respiratory Virus Unit, Microbiology Services Colindale, Public Health England","Respiratory Virus Unit, Microbiology Services Colindale, Public Health England",Monica Galiano et al
EPI_ISL_423722,"Respiratory Virus Unit, Microbiology Services Colindale, Public Health England","Respiratory Virus Unit, Microbiology Services Colindale, Public Health England",Monica Galiano et al
EPI_ISL_423723,"Respiratory Virus Unit, Microbiology Services Colindale, Public Health England","Respiratory Virus Unit, Microbiology Services Colindale, Public Health England",Monica Galiano et al
EPI_ISL_423725,"Respiratory Virus Unit, Microbiology Services Colindale, Public Health England","Respiratory Virus Unit, Microbiology Services Colindale, Public Health England",Monica Galiano et al
EPI_ISL_423726,"Respiratory Virus Unit, Microbiology Services Colindale, Public Health England","Respiratory Virus Unit, Microbiology Services Colindale, Public Health England",Monica Galiano et al
EPI_ISL_423727,"Respiratory Virus Unit, Microbiology Services Colindale, Public Health England","Respiratory Virus Unit, Microbiology Services Colindale, Public Health England",Monica Galiano et al
EPI_ISL_423728,"Respiratory Virus Unit, Microbiology Services Colindale, Public Health England","Respiratory Virus Unit, Microbiology Services Colindale, Public Health England",Monica Galiano et al
EPI_ISL_423729,"Respiratory Virus Unit, Microbiology Services Colindale, Public Health England","Respiratory Virus Unit, Microbiology Services Colindale, Public Health England",Monica Galiano et al
EPI_ISL_423730,"Respiratory Virus Unit, Microbiology Services Colindale, Public Health England","Respiratory Virus Unit, Microbiology Services Colindale, Public Health England",Monica Galiano et al
EPI_ISL_423731,"Respiratory Virus Unit, Microbiology Services Colindale, Public Health England","Respiratory Virus Unit, Microbiology Services Colindale, Public Health England",Monica Galiano et al
EPI_ISL_423732,"Respiratory Virus Unit, Microbiology Services Colindale, Public Health England","Respiratory Virus Unit, Microbiology Services Colindale, Public Health England",Monica Galiano et al
EPI_ISL_423733,"Respiratory Virus Unit, Microbiology Services Colindale, Public Health England","Respiratory Virus Unit, Microbiology Services Colindale, Public Health England",Monica Galiano et al
EPI_ISL_423734,"Respiratory Virus Unit, Microbiology Services Colindale, Public Health England","Respiratory Virus Unit, Microbiology Services Colindale, Public Health England",Monica Galiano et al
EPI_ISL_423735,"Respiratory Virus Unit, Microbiology Services Colindale, Public Health England","Respiratory Virus Unit, Microbiology Services Colindale, Public Health England",Monica Galiano et al
EPI_ISL_420635,"Respiratory Virus Unit, Microbiology Services Colindale, Public Health England","Respiratory Virus Unit, Microbiology Services Colindale, Public Health England",Monica Galiano et al
EPI_ISL_423738,"Respiratory Virus Unit, Microbiology Services Colindale, Public Health England","Respiratory Virus Unit, Microbiology Services Colindale, Public Health England",Monica Galiano et al
EPI_ISL_423739,"Respiratory Virus Unit, Microbiology Services Colindale, Public Health England","Respiratory Virus Unit, Microbiology Services Colindale, Public Health England",Monica Galiano et al
EPI_ISL_423740,"Respiratory Virus Unit, Microbiology Services Colindale, Public Health England","Respiratory Virus Unit, Microbiology Services Colindale, Public Health England",Monica Galiano et al
EPI_ISL_423741,"Respiratory Virus Unit, Microbiology Services Colindale, Public Health England","Respiratory Virus Unit, Microbiology Services Colindale, Public Health England",Monica Galiano et al
EPI_ISL_423745,"Respiratory Virus Unit, Microbiology Services Colindale, Public Health England","Respiratory Virus Unit, Microbiology Services Colindale, Public Health England",Monica Galiano et al
EPI_ISL_423746,"Respiratory Virus Unit, Microbiology Services Colindale, Public Health England","Respiratory Virus Unit, Microbiology Services Colindale, Public Health England",Monica Galiano et al
EPI_ISL_423748,"Respiratory Virus Unit, Microbiology Services Colindale, Public Health England","Respiratory Virus Unit, Microbiology Services Colindale, Public Health England",Monica Galiano et al
EPI_ISL_423749,"Respiratory Virus Unit, Microbiology Services Colindale, Public Health England","Respiratory Virus Unit, Microbiology Services Colindale, Public Health England",Monica Galiano et al
EPI_ISL_423750,"Respiratory Virus Unit, Microbiology Services Colindale, Public Health England","Respiratory Virus Unit, Microbiology Services Colindale, Public Health England",Monica Galiano et al
EPI_ISL_423751,"Respiratory Virus Unit, Microbiology Services Colindale, Public Health England","Respiratory Virus Unit, Microbiology Services Colindale, Public Health England",Monica Galiano et al
EPI_ISL_423752,"Respiratory Virus Unit, Microbiology Services Colindale, Public Health England","Respiratory Virus Unit, Microbiology Services Colindale, Public Health England",Monica Galiano et al
EPI_ISL_423753,"Respiratory Virus Unit, Microbiology Services Colindale, Public Health England","Respiratory Virus Unit, Microbiology Services Colindale, Public Health England",Monica Galiano et al
EPI_ISL_423754,"Respiratory Virus Unit, Microbiology Services Colindale, Public Health England","Respiratory Virus Unit, Microbiology Services Colindale, Public Health England",Monica Galiano et al
EPI_ISL_423755,"Respiratory Virus Unit, Microbiology Services Colindale, Public Health England","Respiratory Virus Unit, Microbiology Services Colindale, Public Health England",Monica Galiano et al
EPI_ISL_423756,"Respiratory Virus Unit, Microbiology Services Colindale, Public Health England","Respiratory Virus Unit, Microbiology Services Colindale, Public Health England",Monica Galiano et al
EPI_ISL_423758,"Respiratory Virus Unit, Microbiology Services Colindale, Public Health England","Respiratory Virus Unit, Microbiology Services Colindale, Public Health England",Monica Galiano et al
EPI_ISL_423759,"Respiratory Virus Unit, Microbiology Services Colindale, Public Health England","Respiratory Virus Unit, Microbiology Services Colindale, Public Health England",Monica Galiano et al
EPI_ISL_423760,"Respiratory Virus Unit, Microbiology Services Colindale, Public Health England","Respiratory Virus Unit, Microbiology Services Colindale, Public Health England",Monica Galiano et al
EPI_ISL_423761,"Respiratory Virus Unit, Microbiology Services Colindale, Public Health England","Respiratory Virus Unit, Microbiology Services Colindale, Public Health England",Monica Galiano et al
EPI_ISL_423762,"Respiratory Virus Unit, Microbiology Services Colindale, Public Health England","Respiratory Virus Unit, Microbiology Services Colindale, Public Health England",Monica Galiano et al
EPI_ISL_423763,"Respiratory Virus Unit, Microbiology Services Colindale, Public Health England","Respiratory Virus Unit, Microbiology Services Colindale, Public Health England",Monica Galiano et al
EPI_ISL_423764,"Respiratory Virus Unit, Microbiology Services Colindale, Public Health England","Respiratory Virus Unit, Microbiology Services Colindale, Public Health England",Monica Galiano et al
EPI_ISL_423765,"Respiratory Virus Unit, Microbiology Services Colindale, Public Health England","Respiratory Virus Unit, Microbiology Services Colindale, Public Health England",Monica Galiano et al
EPI_ISL_423766,"Respiratory Virus Unit, Microbiology Services Colindale, Public Health England","Respiratory Virus Unit, Microbiology Services Colindale, Public Health England",Monica Galiano et al
EPI_ISL_423767,"Respiratory Virus Unit, Microbiology Services Colindale, Public Health England","Respiratory Virus Unit, Microbiology Services Colindale, Public Health England",Monica Galiano et al
EPI_ISL_423768,"Respiratory Virus Unit, Microbiology Services Colindale, Public Health England","Respiratory Virus Unit, Microbiology Services Colindale, Public Health England",Monica Galiano et al
EPI_ISL_423769,"Respiratory Virus Unit, Microbiology Services Colindale, Public Health England","Respiratory Virus Unit, Microbiology Services Colindale, Public Health England",Monica Galiano et al
EPI_ISL_423771,"Respiratory Virus Unit, Microbiology Services Colindale, Public Health England","Respiratory Virus Unit, Microbiology Services Colindale, Public Health England",Monica Galiano et al
EPI_ISL_423772,"Respiratory Virus Unit, Microbiology Services Colindale, Public Health England","Respiratory Virus Unit, Microbiology Services Colindale, Public Health England",Monica Galiano et al
EPI_ISL_423773,"Respiratory Virus Unit, Microbiology Services Colindale, Public Health England","Respiratory Virus Unit, Microbiology Services Colindale, Public Health England",Monica Galiano et al
EPI_ISL_423774,"Respiratory Virus Unit, Microbiology Services Colindale, Public Health England","Respiratory Virus Unit, Microbiology Services Colindale, Public Health England",Monica Galiano et al
EPI_ISL_423775,"Respiratory Virus Unit, Microbiology Services Colindale, Public Health England","Respiratory Virus Unit, Microbiology Services Colindale, Public Health England",Monica Galiano et al
EPI_ISL_423776,"Respiratory Virus Unit, Microbiology Services Colindale, Public Health England","Respiratory Virus Unit, Microbiology Services Colindale, Public Health England",Monica Galiano et al
EPI_ISL_423777,"Respiratory Virus Unit, Microbiology Services Colindale, Public Health England","Respiratory Virus Unit, Microbiology Services Colindale, Public Health England",Monica Galiano et al
EPI_ISL_423778,"Respiratory Virus Unit, Microbiology Services Colindale, Public Health England","Respiratory Virus Unit, Microbiology Services Colindale, Public Health England",Monica Galiano et al
EPI_ISL_423779,"Respiratory Virus Unit, Microbiology Services Colindale, Public Health England","Respiratory Virus Unit, Microbiology Services Colindale, Public Health England",Monica Galiano et al
EPI_ISL_423780,"Respiratory Virus Unit, Microbiology Services Colindale, Public Health England","Respiratory Virus Unit, Microbiology Services Colindale, Public Health England",Monica Galiano et al
EPI_ISL_423782,"Respiratory Virus Unit, Microbiology Services Colindale, Public Health England","Respiratory Virus Unit, Microbiology Services Colindale, Public Health England",Monica Galiano et al
EPI_ISL_423783,"Respiratory Virus Unit, Microbiology Services Colindale, Public Health England","Respiratory Virus Unit, Microbiology Services Colindale, Public Health England",Monica Galiano et al
EPI_ISL_420497,"Respiratory Virus Unit, Microbiology Services Colindale, Public Health England","Respiratory Virus Unit, Microbiology Services Colindale, Public Health England",Monica Galiano et al
EPI_ISL_420542,"Respiratory Virus Unit, Microbiology Services Colindale, Public Health England","Respiratory Virus Unit, Microbiology Services Colindale, Public Health England",Monica Galiano et al
EPI_ISL_420498,"Respiratory Virus Unit, Microbiology Services Colindale, Public Health England","Respiratory Virus Unit, Microbiology Services Colindale, Public Health England",Monica Galiano et al
EPI_ISL_420499,"Respiratory Virus Unit, Microbiology Services Colindale, Public Health England","Respiratory Virus Unit, Microbiology Services Colindale, Public Health England",Monica Galiano et al
EPI_ISL_420500,"Respiratory Virus Unit, Microbiology Services Colindale, Public Health England","Respiratory Virus Unit, Microbiology Services Colindale, Public Health England",Monica Galiano et al
EPI_ISL_420501,"Respiratory Virus Unit, Microbiology Services Colindale, Public Health England","Respiratory Virus Unit, Microbiology Services Colindale, Public Health England",Monica Galiano et al
EPI_ISL_420503,"Respiratory Virus Unit, Microbiology Services Colindale, Public Health England","Respiratory Virus Unit, Microbiology Services Colindale, Public Health England",Monica Galiano et al
EPI_ISL_420504,"Respiratory Virus Unit, Microbiology Services Colindale, Public Health England","Respiratory Virus Unit, Microbiology Services Colindale, Public Health England",Monica Galiano et al
EPI_ISL_420505,"Respiratory Virus Unit, Microbiology Services Colindale, Public Health England","Respiratory Virus Unit, Microbiology Services Colindale, Public Health England",Monica Galiano et al
EPI_ISL_423784,"Respiratory Virus Unit, Microbiology Services Colindale, Public Health England","Respiratory Virus Unit, Microbiology Services Colindale, Public Health England",Monica Galiano et al
EPI_ISL_423785,"Respiratory Virus Unit, Microbiology Services Colindale, Public Health England","Respiratory Virus Unit, Microbiology Services Colindale, Public Health England",Monica Galiano et al
EPI_ISL_423786,"Respiratory Virus Unit, Microbiology Services Colindale, Public Health England","Respiratory Virus Unit, Microbiology Services Colindale, Public Health England",Monica Galiano et al
EPI_ISL_423787,"Respiratory Virus Unit, Microbiology Services Colindale, Public Health England","Respiratory Virus Unit, Microbiology Services Colindale, Public Health England",Monica Galiano et al
EPI_ISL_423790,"Respiratory Virus Unit, Microbiology Services Colindale, Public Health England","Respiratory Virus Unit, Microbiology Services Colindale, Public Health England",Monica Galiano et al
EPI_ISL_423791,"Respiratory Virus Unit, Microbiology Services Colindale, Public Health England","Respiratory Virus Unit, Microbiology Services Colindale, Public Health England",Monica Galiano et al
EPI_ISL_423794,"Respiratory Virus Unit, Microbiology Services Colindale, Public Health England","Respiratory Virus Unit, Microbiology Services Colindale, Public Health England",Monica Galiano et al
EPI_ISL_423796,"Respiratory Virus Unit, Microbiology Services Colindale, Public Health England","Respiratory Virus Unit, Microbiology Services Colindale, Public Health England",Monica Galiano et al
EPI_ISL_423797,"Respiratory Virus Unit, Microbiology Services Colindale, Public Health England","Respiratory Virus Unit, Microbiology Services Colindale, Public Health England",Monica Galiano et al
EPI_ISL_423798,"Respiratory Virus Unit, Microbiology Services Colindale, Public Health England","Respiratory Virus Unit, Microbiology Services Colindale, Public Health England",Monica Galiano et al
EPI_ISL_423799,"Respiratory Virus Unit, Microbiology Services Colindale, Public Health England","Respiratory Virus Unit, Microbiology Services Colindale, Public Health England",Monica Galiano et al
EPI_ISL_420506,"Respiratory Virus Unit, Microbiology Services Colindale, Public Health England","Respiratory Virus Unit, Microbiology Services Colindale, Public Health England",Monica Galiano et al
EPI_ISL_420507,"Respiratory Virus Unit, Microbiology Services Colindale, Public Health England","Respiratory Virus Unit, Microbiology Services Colindale, Public Health England",Monica Galiano et al
EPI_ISL_420508,"Respiratory Virus Unit, Microbiology Services Colindale, Public Health England","Respiratory Virus Unit, Microbiology Services Colindale, Public Health England",Monica Galiano et al
EPI_ISL_420509,"Respiratory Virus Unit, Microbiology Services Colindale, Public Health England","Respiratory Virus Unit, Microbiology Services Colindale, Public Health England",Monica Galiano et al
EPI_ISL_420510,"Respiratory Virus Unit, Microbiology Services Colindale, Public Health England","Respiratory Virus Unit, Microbiology Services Colindale, Public Health England",Monica Galiano et al
EPI_ISL_420511,"Respiratory Virus Unit, Microbiology Services Colindale, Public Health England","Respiratory Virus Unit, Microbiology Services Colindale, Public Health England",Monica Galiano et al
EPI_ISL_423801,"Respiratory Virus Unit, Microbiology Services Colindale, Public Health England","Respiratory Virus Unit, Microbiology Services Colindale, Public Health England",Monica Galiano et al
EPI_ISL_423802,"Respiratory Virus Unit, Microbiology Services Colindale, Public Health England","Respiratory Virus Unit, Microbiology Services Colindale, Public Health England",Monica Galiano et al
EPI_ISL_423803,"Respiratory Virus Unit, Microbiology Services Colindale, Public Health England","Respiratory Virus Unit, Microbiology Services Colindale, Public Health England",Monica Galiano et al
EPI_ISL_423804,"Respiratory Virus Unit, Microbiology Services Colindale, Public Health England","Respiratory Virus Unit, Microbiology Services Colindale, Public Health England",Monica Galiano et al
EPI_ISL_423805,"Respiratory Virus Unit, Microbiology Services Colindale, Public Health England","Respiratory Virus Unit, Microbiology Services Colindale, Public Health England",Monica Galiano et al
EPI_ISL_423807,"Respiratory Virus Unit, Microbiology Services Colindale, Public Health England","Respiratory Virus Unit, Microbiology Services Colindale, Public Health England",Monica Galiano et al
EPI_ISL_423808,"Respiratory Virus Unit, Microbiology Services Colindale, Public Health England","Respiratory Virus Unit, Microbiology Services Colindale, Public Health England",Monica Galiano et al
EPI_ISL_423809,"Respiratory Virus Unit, Microbiology Services Colindale, Public Health England","Respiratory Virus Unit, Microbiology Services Colindale, Public Health England",Monica Galiano et al
EPI_ISL_423810,"Respiratory Virus Unit, Microbiology Services Colindale, Public Health England","Respiratory Virus Unit, Microbiology Services Colindale, Public Health England",Monica Galiano et al
EPI_ISL_423811,"Respiratory Virus Unit, Microbiology Services Colindale, Public Health England","Respiratory Virus Unit, Microbiology Services Colindale, Public Health England",Monica Galiano et al
EPI_ISL_423812,"Respiratory Virus Unit, Microbiology Services Colindale, Public Health England","Respiratory Virus Unit, Microbiology Services Colindale, Public Health England",Monica Galiano et al
EPI_ISL_423813,"Respiratory Virus Unit, Microbiology Services Colindale, Public Health England","Respiratory Virus Unit, Microbiology Services Colindale, Public Health England",Monica Galiano et al
EPI_ISL_423817,"Respiratory Virus Unit, Microbiology Services Colindale, Public Health England","Respiratory Virus Unit, Microbiology Services Colindale, Public Health England",Monica Galiano et al
EPI_ISL_420512,"Respiratory Virus Unit, Microbiology Services Colindale, Public Health England","Respiratory Virus Unit, Microbiology Services Colindale, Public Health England",Monica Galiano et al
EPI_ISL_423818,"Respiratory Virus Unit, Microbiology Services Colindale, Public Health England","Respiratory Virus Unit, Microbiology Services Colindale, Public Health England",Monica Galiano et al
EPI_ISL_423819,"Respiratory Virus Unit, Microbiology Services Colindale, Public Health England","Respiratory Virus Unit, Microbiology Services Colindale, Public Health England",Monica Galiano et al
EPI_ISL_423822,"Respiratory Virus Unit, Microbiology Services Colindale, Public Health England","Respiratory Virus Unit, Microbiology Services Colindale, Public Health England",Monica Galiano et al
EPI_ISL_423823,"Respiratory Virus Unit, Microbiology Services Colindale, Public Health England","Respiratory Virus Unit, Microbiology Services Colindale, Public Health England",Monica Galiano et al
EPI_ISL_423824,"Respiratory Virus Unit, Microbiology Services Colindale, Public Health England","Respiratory Virus Unit, Microbiology Services Colindale, Public Health England",Monica Galiano et al
EPI_ISL_423825,"Respiratory Virus Unit, Microbiology Services Colindale, Public Health England","Respiratory Virus Unit, Microbiology Services Colindale, Public Health England",Monica Galiano et al
EPI_ISL_423826,"Respiratory Virus Unit, Microbiology Services Colindale, Public Health England","Respiratory Virus Unit, Microbiology Services Colindale, Public Health England",Monica Galiano et al
EPI_ISL_423828,"Respiratory Virus Unit, Microbiology Services Colindale, Public Health England","Respiratory Virus Unit, Microbiology Services Colindale, Public Health England",Monica Galiano et al
EPI_ISL_423829,"Respiratory Virus Unit, Microbiology Services Colindale, Public Health England","Respiratory Virus Unit, Microbiology Services Colindale, Public Health England",Monica Galiano et al
EPI_ISL_423830,"Respiratory Virus Unit, Microbiology Services Colindale, Public Health England","Respiratory Virus Unit, Microbiology Services Colindale, Public Health England",Monica Galiano et al
EPI_ISL_423832,"Respiratory Virus Unit, Microbiology Services Colindale, Public Health England","Respiratory Virus Unit, Microbiology Services Colindale, Public Health England",Monica Galiano et al
EPI_ISL_423834,"Respiratory Virus Unit, Microbiology Services Colindale, Public Health England","Respiratory Virus Unit, Microbiology Services Colindale, Public Health England",Monica Galiano et al
EPI_ISL_423835,"Respiratory Virus Unit, Microbiology Services Colindale, Public Health England","Respiratory Virus Unit, Microbiology Services Colindale, Public Health England",Monica Galiano et al
EPI_ISL_423837,"Respiratory Virus Unit, Microbiology Services Colindale, Public Health England","Respiratory Virus Unit, Microbiology Services Colindale, Public Health England",Monica Galiano et al
EPI_ISL_423838,"Respiratory Virus Unit, Microbiology Services Colindale, Public Health England","Respiratory Virus Unit, Microbiology Services Colindale, Public Health England",Monica Galiano et al
EPI_ISL_423839,"Respiratory Virus Unit, Microbiology Services Colindale, Public Health England","Respiratory Virus Unit, Microbiology Services Colindale, Public Health England",Monica Galiano et al
EPI_ISL_423841,"Respiratory Virus Unit, Microbiology Services Colindale, Public Health England","Respiratory Virus Unit, Microbiology Services Colindale, Public Health England",Monica Galiano et al
EPI_ISL_423842,"Respiratory Virus Unit, Microbiology Services Colindale, Public Health England","Respiratory Virus Unit, Microbiology Services Colindale, Public Health England",Monica Galiano et al
EPI_ISL_423843,"Respiratory Virus Unit, Microbiology Services Colindale, Public Health England","Respiratory Virus Unit, Microbiology Services Colindale, Public Health England",Monica Galiano et al
EPI_ISL_423844,"Respiratory Virus Unit, Microbiology Services Colindale, Public Health England","Respiratory Virus Unit, Microbiology Services Colindale, Public Health England",Monica Galiano et al
EPI_ISL_423845,"Respiratory Virus Unit, Microbiology Services Colindale, Public Health England","Respiratory Virus Unit, Microbiology Services Colindale, Public Health England",Monica Galiano et al
EPI_ISL_423847,"Respiratory Virus Unit, Microbiology Services Colindale, Public Health England","Respiratory Virus Unit, Microbiology Services Colindale, Public Health England",Monica Galiano et al
EPI_ISL_423848,"Respiratory Virus Unit, Microbiology Services Colindale, Public Health England","Respiratory Virus Unit, Microbiology Services Colindale, Public Health England",Monica Galiano et al
EPI_ISL_423849,"Respiratory Virus Unit, Microbiology Services Colindale, Public Health England","Respiratory Virus Unit, Microbiology Services Colindale, Public Health England",Monica Galiano et al
EPI_ISL_423850,"Respiratory Virus Unit, Microbiology Services Colindale, Public Health England","Respiratory Virus Unit, Microbiology Services Colindale, Public Health England",Monica Galiano et al
EPI_ISL_423851,"Respiratory Virus Unit, Microbiology Services Colindale, Public Health England","Respiratory Virus Unit, Microbiology Services Colindale, Public Health England",Monica Galiano et al
EPI_ISL_423852,"Respiratory Virus Unit, Microbiology Services Colindale, Public Health England","Respiratory Virus Unit, Microbiology Services Colindale, Public Health England",Monica Galiano et al
EPI_ISL_423044,"Respiratory Virus Unit, Microbiology Services Colindale, Public Health England","Respiratory Virus Unit, Microbiology Services Colindale, Public Health England",Monica Galiano et al
EPI_ISL_423045,"Respiratory Virus Unit, Microbiology Services Colindale, Public Health England","Respiratory Virus Unit, Microbiology Services Colindale, Public Health England",Monica Galiano et al
EPI_ISL_423046,"Respiratory Virus Unit, Microbiology Services Colindale, Public Health England","Respiratory Virus Unit, Microbiology Services Colindale, Public Health England",Monica Galiano et al
EPI_ISL_423047,"Respiratory Virus Unit, Microbiology Services Colindale, Public Health England","Respiratory Virus Unit, Microbiology Services Colindale, Public Health England",Monica Galiano et al
EPI_ISL_423048,"Respiratory Virus Unit, Microbiology Services Colindale, Public Health England","Respiratory Virus Unit, Microbiology Services Colindale, Public Health England",Monica Galiano et al
EPI_ISL_423049,"Respiratory Virus Unit, Microbiology Services Colindale, Public Health England","Respiratory Virus Unit, Microbiology Services Colindale, Public Health England",Monica Galiano et al
EPI_ISL_423051,"Respiratory Virus Unit, Microbiology Services Colindale, Public Health England","Respiratory Virus Unit, Microbiology Services Colindale, Public Health England",Monica Galiano et al
EPI_ISL_423052,"Respiratory Virus Unit, Microbiology Services Colindale, Public Health England","Respiratory Virus Unit, Microbiology Services Colindale, Public Health England",Monica Galiano et al
EPI_ISL_423053,"Respiratory Virus Unit, Microbiology Services Colindale, Public Health England","Respiratory Virus Unit, Microbiology Services Colindale, Public Health England",Monica Galiano et al
EPI_ISL_423054,"Respiratory Virus Unit, Microbiology Services Colindale, Public Health England","Respiratory Virus Unit, Microbiology Services Colindale, Public Health England",Monica Galiano et al
EPI_ISL_423055,"Respiratory Virus Unit, Microbiology Services Colindale, Public Health England","Respiratory Virus Unit, Microbiology Services Colindale, Public Health England",Monica Galiano et al
EPI_ISL_423056,"Respiratory Virus Unit, Microbiology Services Colindale, Public Health England","Respiratory Virus Unit, Microbiology Services Colindale, Public Health England",Monica Galiano et al
EPI_ISL_423057,"Respiratory Virus Unit, Microbiology Services Colindale, Public Health England","Respiratory Virus Unit, Microbiology Services Colindale, Public Health England",Monica Galiano et al
EPI_ISL_423058,"Respiratory Virus Unit, Microbiology Services Colindale, Public Health England","Respiratory Virus Unit, Microbiology Services Colindale, Public Health England",Monica Galiano et al
EPI_ISL_423059,"Respiratory Virus Unit, Microbiology Services Colindale, Public Health England","Respiratory Virus Unit, Microbiology Services Colindale, Public Health England",Monica Galiano et al
EPI_ISL_423060,"Respiratory Virus Unit, Microbiology Services Colindale, Public Health England","Respiratory Virus Unit, Microbiology Services Colindale, Public Health England",Monica Galiano et al
EPI_ISL_423061,"Respiratory Virus Unit, Microbiology Services Colindale, Public Health England","Respiratory Virus Unit, Microbiology Services Colindale, Public Health England",Monica Galiano et al
EPI_ISL_423062,"Respiratory Virus Unit, Microbiology Services Colindale, Public Health England","Respiratory Virus Unit, Microbiology Services Colindale, Public Health England",Monica Galiano et al
EPI_ISL_423063,"Respiratory Virus Unit, Microbiology Services Colindale, Public Health England","Respiratory Virus Unit, Microbiology Services Colindale, Public Health England",Monica Galiano et al
EPI_ISL_423064,"Respiratory Virus Unit, Microbiology Services Colindale, Public Health England","Respiratory Virus Unit, Microbiology Services Colindale, Public Health England",Monica Galiano et al
EPI_ISL_423065,"Respiratory Virus Unit, Microbiology Services Colindale, Public Health England","Respiratory Virus Unit, Microbiology Services Colindale, Public Health England",Monica Galiano et al
EPI_ISL_423066,"Respiratory Virus Unit, Microbiology Services Colindale, Public Health England","Respiratory Virus Unit, Microbiology Services Colindale, Public Health England",Monica Galiano et al
EPI_ISL_423067,"Respiratory Virus Unit, Microbiology Services Colindale, Public Health England","Respiratory Virus Unit, Microbiology Services Colindale, Public Health England",Monica Galiano et al
EPI_ISL_423068,"Respiratory Virus Unit, Microbiology Services Colindale, Public Health England","Respiratory Virus Unit, Microbiology Services Colindale, Public Health England",Monica Galiano et al
EPI_ISL_423069,"Respiratory Virus Unit, Microbiology Services Colindale, Public Health England","Respiratory Virus Unit, Microbiology Services Colindale, Public Health England",Monica Galiano et al
EPI_ISL_423070,"Respiratory Virus Unit, Microbiology Services Colindale, Public Health England","Respiratory Virus Unit, Microbiology Services Colindale, Public Health England",Monica Galiano et al
EPI_ISL_423071,"Respiratory Virus Unit, Microbiology Services Colindale, Public Health England","Respiratory Virus Unit, Microbiology Services Colindale, Public Health England",Monica Galiano et al
EPI_ISL_423072,"Respiratory Virus Unit, Microbiology Services Colindale, Public Health England","Respiratory Virus Unit, Microbiology Services Colindale, Public Health England",Monica Galiano et al
EPI_ISL_423073,"Respiratory Virus Unit, Microbiology Services Colindale, Public Health England","Respiratory Virus Unit, Microbiology Services Colindale, Public Health England",Monica Galiano et al
EPI_ISL_423074,"Respiratory Virus Unit, Microbiology Services Colindale, Public Health England","Respiratory Virus Unit, Microbiology Services Colindale, Public Health England",Monica Galiano et al
EPI_ISL_423075,"Respiratory Virus Unit, Microbiology Services Colindale, Public Health England","Respiratory Virus Unit, Microbiology Services Colindale, Public Health England",Monica Galiano et al
EPI_ISL_423076,"Respiratory Virus Unit, Microbiology Services Colindale, Public Health England","Respiratory Virus Unit, Microbiology Services Colindale, Public Health England",Monica Galiano et al
EPI_ISL_423077,"Respiratory Virus Unit, Microbiology Services Colindale, Public Health England","Respiratory Virus Unit, Microbiology Services Colindale, Public Health England",Monica Galiano et al
EPI_ISL_420513,"Respiratory Virus Unit, Microbiology Services Colindale, Public Health England","Respiratory Virus Unit, Microbiology Services Colindale, Public Health England",Monica Galiano et al
EPI_ISL_423078,"Respiratory Virus Unit, Microbiology Services Colindale, Public Health England","Respiratory Virus Unit, Microbiology Services Colindale, Public Health England",Monica Galiano et al
EPI_ISL_423079,"Respiratory Virus Unit, Microbiology Services Colindale, Public Health England","Respiratory Virus Unit, Microbiology Services Colindale, Public Health England",Monica Galiano et al
EPI_ISL_423080,"Respiratory Virus Unit, Microbiology Services Colindale, Public Health England","Respiratory Virus Unit, Microbiology Services Colindale, Public Health England",Monica Galiano et al
EPI_ISL_423081,"Respiratory Virus Unit, Microbiology Services Colindale, Public Health England","Respiratory Virus Unit, Microbiology Services Colindale, Public Health England",Monica Galiano et al
EPI_ISL_423082,"Respiratory Virus Unit, Microbiology Services Colindale, Public Health England","Respiratory Virus Unit, Microbiology Services Colindale, Public Health England",Monica Galiano et al
EPI_ISL_423083,"Respiratory Virus Unit, Microbiology Services Colindale, Public Health England","Respiratory Virus Unit, Microbiology Services Colindale, Public Health England",Monica Galiano et al
EPI_ISL_423084,"Respiratory Virus Unit, Microbiology Services Colindale, Public Health England","Respiratory Virus Unit, Microbiology Services Colindale, Public Health England",Monica Galiano et al
EPI_ISL_423085,"Respiratory Virus Unit, Microbiology Services Colindale, Public Health England","Respiratory Virus Unit, Microbiology Services Colindale, Public Health England",Monica Galiano et al
EPI_ISL_423086,"Respiratory Virus Unit, Microbiology Services Colindale, Public Health England","Respiratory Virus Unit, Microbiology Services Colindale, Public Health England",Monica Galiano et al
EPI_ISL_423087,"Respiratory Virus Unit, Microbiology Services Colindale, Public Health England","Respiratory Virus Unit, Microbiology Services Colindale, Public Health England",Monica Galiano et al
EPI_ISL_420514,"Respiratory Virus Unit, Microbiology Services Colindale, Public Health England","Respiratory Virus Unit, Microbiology Services Colindale, Public Health England",Monica Galiano et al
EPI_ISL_423088,"Respiratory Virus Unit, Microbiology Services Colindale, Public Health England","Respiratory Virus Unit, Microbiology Services Colindale, Public Health England",Monica Galiano et al
EPI_ISL_423089,"Respiratory Virus Unit, Microbiology Services Colindale, Public Health England","Respiratory Virus Unit, Microbiology Services Colindale, Public Health England",Monica Galiano et al
EPI_ISL_423090,"Respiratory Virus Unit, Microbiology Services Colindale, Public Health England","Respiratory Virus Unit, Microbiology Services Colindale, Public Health England",Monica Galiano et al
EPI_ISL_423091,"Respiratory Virus Unit, Microbiology Services Colindale, Public Health England","Respiratory Virus Unit, Microbiology Services Colindale, Public Health England",Monica Galiano et al
EPI_ISL_423092,"Respiratory Virus Unit, Microbiology Services Colindale, Public Health England","Respiratory Virus Unit, Microbiology Services Colindale, Public Health England",Monica Galiano et al
EPI_ISL_423093,"Respiratory Virus Unit, Microbiology Services Colindale, Public Health England","Respiratory Virus Unit, Microbiology Services Colindale, Public Health England",Monica Galiano et al
EPI_ISL_423094,"Respiratory Virus Unit, Microbiology Services Colindale, Public Health England","Respiratory Virus Unit, Microbiology Services Colindale, Public Health England",Monica Galiano et al
EPI_ISL_423095,"Respiratory Virus Unit, Microbiology Services Colindale, Public Health England","Respiratory Virus Unit, Microbiology Services Colindale, Public Health England",Monica Galiano et al
EPI_ISL_423096,"Respiratory Virus Unit, Microbiology Services Colindale, Public Health England","Respiratory Virus Unit, Microbiology Services Colindale, Public Health England",Monica Galiano et al
EPI_ISL_423097,"Respiratory Virus Unit, Microbiology Services Colindale, Public Health England","Respiratory Virus Unit, Microbiology Services Colindale, Public Health England",Monica Galiano et al
EPI_ISL_423098,"Respiratory Virus Unit, Microbiology Services Colindale, Public Health England","Respiratory Virus Unit, Microbiology Services Colindale, Public Health England",Monica Galiano et al
EPI_ISL_423099,"Respiratory Virus Unit, Microbiology Services Colindale, Public Health England","Respiratory Virus Unit, Microbiology Services Colindale, Public Health England",Monica Galiano et al
EPI_ISL_423100,"Respiratory Virus Unit, Microbiology Services Colindale, Public Health England","Respiratory Virus Unit, Microbiology Services Colindale, Public Health England",Monica Galiano et al
EPI_ISL_423101,"Respiratory Virus Unit, Microbiology Services Colindale, Public Health England","Respiratory Virus Unit, Microbiology Services Colindale, Public Health England",Monica Galiano et al
EPI_ISL_423102,"Respiratory Virus Unit, Microbiology Services Colindale, Public Health England","Respiratory Virus Unit, Microbiology Services Colindale, Public Health England",Monica Galiano et al
EPI_ISL_423103,"Respiratory Virus Unit, Microbiology Services Colindale, Public Health England","Respiratory Virus Unit, Microbiology Services Colindale, Public Health England",Monica Galiano et al
EPI_ISL_423104,"Respiratory Virus Unit, Microbiology Services Colindale, Public Health England","Respiratory Virus Unit, Microbiology Services Colindale, Public Health England",Monica Galiano et al
EPI_ISL_423105,"Respiratory Virus Unit, Microbiology Services Colindale, Public Health England","Respiratory Virus Unit, Microbiology Services Colindale, Public Health England",Monica Galiano et al
EPI_ISL_423106,"Respiratory Virus Unit, Microbiology Services Colindale, Public Health England","Respiratory Virus Unit, Microbiology Services Colindale, Public Health England",Monica Galiano et al
EPI_ISL_423107,"Respiratory Virus Unit, Microbiology Services Colindale, Public Health England","Respiratory Virus Unit, Microbiology Services Colindale, Public Health England",Monica Galiano et al
EPI_ISL_423108,"Respiratory Virus Unit, Microbiology Services Colindale, Public Health England","Respiratory Virus Unit, Microbiology Services Colindale, Public Health England",Monica Galiano et al
EPI_ISL_423109,"Respiratory Virus Unit, Microbiology Services Colindale, Public Health England","Respiratory Virus Unit, Microbiology Services Colindale, Public Health England",Monica Galiano et al
EPI_ISL_423110,"Respiratory Virus Unit, Microbiology Services Colindale, Public Health England","Respiratory Virus Unit, Microbiology Services Colindale, Public Health England",Monica Galiano et al
EPI_ISL_423111,"Respiratory Virus Unit, Microbiology Services Colindale, Public Health England","Respiratory Virus Unit, Microbiology Services Colindale, Public Health England",Monica Galiano et al
EPI_ISL_423112,"Respiratory Virus Unit, Microbiology Services Colindale, Public Health England","Respiratory Virus Unit, Microbiology Services Colindale, Public Health England",Monica Galiano et al
EPI_ISL_423113,"Respiratory Virus Unit, Microbiology Services Colindale, Public Health England","Respiratory Virus Unit, Microbiology Services Colindale, Public Health England",Monica Galiano et al
EPI_ISL_423114,"Respiratory Virus Unit, Microbiology Services Colindale, Public Health England","Respiratory Virus Unit, Microbiology Services Colindale, Public Health England",Monica Galiano et al
EPI_ISL_423115,"Respiratory Virus Unit, Microbiology Services Colindale, Public Health England","Respiratory Virus Unit, Microbiology Services Colindale, Public Health England",Monica Galiano et al
EPI_ISL_423116,"Respiratory Virus Unit, Microbiology Services Colindale, Public Health England","Respiratory Virus Unit, Microbiology Services Colindale, Public Health England",Monica Galiano et al
EPI_ISL_423117,"Respiratory Virus Unit, Microbiology Services Colindale, Public Health England","Respiratory Virus Unit, Microbiology Services Colindale, Public Health England",Monica Galiano et al
EPI_ISL_423118,"Respiratory Virus Unit, Microbiology Services Colindale, Public Health England","Respiratory Virus Unit, Microbiology Services Colindale, Public Health England",Monica Galiano et al
EPI_ISL_423119,"Respiratory Virus Unit, Microbiology Services Colindale, Public Health England","Respiratory Virus Unit, Microbiology Services Colindale, Public Health England",Monica Galiano et al
EPI_ISL_423120,"Respiratory Virus Unit, Microbiology Services Colindale, Public Health England","Respiratory Virus Unit, Microbiology Services Colindale, Public Health England",Monica Galiano et al
EPI_ISL_423121,"Respiratory Virus Unit, Microbiology Services Colindale, Public Health England","Respiratory Virus Unit, Microbiology Services Colindale, Public Health England",Monica Galiano et al
EPI_ISL_423122,"Respiratory Virus Unit, Microbiology Services Colindale, Public Health England","Respiratory Virus Unit, Microbiology Services Colindale, Public Health England",Monica Galiano et al
EPI_ISL_423123,"Respiratory Virus Unit, Microbiology Services Colindale, Public Health England","Respiratory Virus Unit, Microbiology Services Colindale, Public Health England",Monica Galiano et al
EPI_ISL_423124,"Respiratory Virus Unit, Microbiology Services Colindale, Public Health England","Respiratory Virus Unit, Microbiology Services Colindale, Public Health England",Monica Galiano et al
EPI_ISL_423125,"Respiratory Virus Unit, Microbiology Services Colindale, Public Health England","Respiratory Virus Unit, Microbiology Services Colindale, Public Health England",Monica Galiano et al
EPI_ISL_423126,"Respiratory Virus Unit, Microbiology Services Colindale, Public Health England","Respiratory Virus Unit, Microbiology Services Colindale, Public Health England",Monica Galiano et al
EPI_ISL_423127,"Respiratory Virus Unit, Microbiology Services Colindale, Public Health England","Respiratory Virus Unit, Microbiology Services Colindale, Public Health England",Monica Galiano et al
EPI_ISL_423128,"Respiratory Virus Unit, Microbiology Services Colindale, Public Health England","Respiratory Virus Unit, Microbiology Services Colindale, Public Health England",Monica Galiano et al
EPI_ISL_423129,"Respiratory Virus Unit, Microbiology Services Colindale, Public Health England","Respiratory Virus Unit, Microbiology Services Colindale, Public Health England",Monica Galiano et al
EPI_ISL_423130,"Respiratory Virus Unit, Microbiology Services Colindale, Public Health England","Respiratory Virus Unit, Microbiology Services Colindale, Public Health England",Monica Galiano et al
EPI_ISL_423131,"Respiratory Virus Unit, Microbiology Services Colindale, Public Health England","Respiratory Virus Unit, Microbiology Services Colindale, Public Health England",Monica Galiano et al
EPI_ISL_423132,"Respiratory Virus Unit, Microbiology Services Colindale, Public Health England","Respiratory Virus Unit, Microbiology Services Colindale, Public Health England",Monica Galiano et al
EPI_ISL_423133,"Respiratory Virus Unit, Microbiology Services Colindale, Public Health England","Respiratory Virus Unit, Microbiology Services Colindale, Public Health England",Monica Galiano et al
EPI_ISL_423134,"Respiratory Virus Unit, Microbiology Services Colindale, Public Health England","Respiratory Virus Unit, Microbiology Services Colindale, Public Health England",Monica Galiano et al
EPI_ISL_423135,"Respiratory Virus Unit, Microbiology Services Colindale, Public Health England","Respiratory Virus Unit, Microbiology Services Colindale, Public Health England",Monica Galiano et al
EPI_ISL_423136,"Respiratory Virus Unit, Microbiology Services Colindale, Public Health England","Respiratory Virus Unit, Microbiology Services Colindale, Public Health England",Monica Galiano et al
EPI_ISL_423137,"Respiratory Virus Unit, Microbiology Services Colindale, Public Health England","Respiratory Virus Unit, Microbiology Services Colindale, Public Health England",Monica Galiano et al
EPI_ISL_423138,"Respiratory Virus Unit, Microbiology Services Colindale, Public Health England","Respiratory Virus Unit, Microbiology Services Colindale, Public Health England",Monica Galiano et al
EPI_ISL_423139,"Respiratory Virus Unit, Microbiology Services Colindale, Public Health England","Respiratory Virus Unit, Microbiology Services Colindale, Public Health England",Monica Galiano et al
EPI_ISL_423140,"Respiratory Virus Unit, Microbiology Services Colindale, Public Health England","Respiratory Virus Unit, Microbiology Services Colindale, Public Health England",Monica Galiano et al
EPI_ISL_423141,"Respiratory Virus Unit, Microbiology Services Colindale, Public Health England","Respiratory Virus Unit, Microbiology Services Colindale, Public Health England",Monica Galiano et al
EPI_ISL_420515,"Respiratory Virus Unit, Microbiology Services Colindale, Public Health England","Respiratory Virus Unit, Microbiology Services Colindale, Public Health England",Monica Galiano et al
EPI_ISL_420516,"Respiratory Virus Unit, Microbiology Services Colindale, Public Health England","Respiratory Virus Unit, Microbiology Services Colindale, Public Health England",Monica Galiano et al
EPI_ISL_423142,"Respiratory Virus Unit, Microbiology Services Colindale, Public Health England","Respiratory Virus Unit, Microbiology Services Colindale, Public Health England",Monica Galiano et al
EPI_ISL_423143,"Respiratory Virus Unit, Microbiology Services Colindale, Public Health England","Respiratory Virus Unit, Microbiology Services Colindale, Public Health England",Monica Galiano et al
EPI_ISL_420517,"Respiratory Virus Unit, Microbiology Services Colindale, Public Health England","Respiratory Virus Unit, Microbiology Services Colindale, Public Health England",Monica Galiano et al
EPI_ISL_423144,"Respiratory Virus Unit, Microbiology Services Colindale, Public Health England","Respiratory Virus Unit, Microbiology Services Colindale, Public Health England",Monica Galiano et al
EPI_ISL_423145,"Respiratory Virus Unit, Microbiology Services Colindale, Public Health England","Respiratory Virus Unit, Microbiology Services Colindale, Public Health England",Monica Galiano et al
EPI_ISL_423147,"Respiratory Virus Unit, Microbiology Services Colindale, Public Health England","Respiratory Virus Unit, Microbiology Services Colindale, Public Health England",Monica Galiano et al
EPI_ISL_423148,"Respiratory Virus Unit, Microbiology Services Colindale, Public Health England","Respiratory Virus Unit, Microbiology Services Colindale, Public Health England",Monica Galiano et al
EPI_ISL_423149,"Respiratory Virus Unit, Microbiology Services Colindale, Public Health England","Respiratory Virus Unit, Microbiology Services Colindale, Public Health England",Monica Galiano et al
EPI_ISL_423150,"Respiratory Virus Unit, Microbiology Services Colindale, Public Health England","Respiratory Virus Unit, Microbiology Services Colindale, Public Health England",Monica Galiano et al
EPI_ISL_423151,"Respiratory Virus Unit, Microbiology Services Colindale, Public Health England","Respiratory Virus Unit, Microbiology Services Colindale, Public Health England",Monica Galiano et al
EPI_ISL_423152,"Respiratory Virus Unit, Microbiology Services Colindale, Public Health England","Respiratory Virus Unit, Microbiology Services Colindale, Public Health England",Monica Galiano et al
EPI_ISL_423153,"Respiratory Virus Unit, Microbiology Services Colindale, Public Health England","Respiratory Virus Unit, Microbiology Services Colindale, Public Health England",Monica Galiano et al
EPI_ISL_423154,"Respiratory Virus Unit, Microbiology Services Colindale, Public Health England","Respiratory Virus Unit, Microbiology Services Colindale, Public Health England",Monica Galiano et al
EPI_ISL_423155,"Respiratory Virus Unit, Microbiology Services Colindale, Public Health England","Respiratory Virus Unit, Microbiology Services Colindale, Public Health England",Monica Galiano et al
EPI_ISL_423156,"Respiratory Virus Unit, Microbiology Services Colindale, Public Health England","Respiratory Virus Unit, Microbiology Services Colindale, Public Health England",Monica Galiano et al
EPI_ISL_423157,"Respiratory Virus Unit, Microbiology Services Colindale, Public Health England","Respiratory Virus Unit, Microbiology Services Colindale, Public Health England",Monica Galiano et al
EPI_ISL_423158,"Respiratory Virus Unit, Microbiology Services Colindale, Public Health England","Respiratory Virus Unit, Microbiology Services Colindale, Public Health England",Monica Galiano et al
EPI_ISL_423159,"Respiratory Virus Unit, Microbiology Services Colindale, Public Health England","Respiratory Virus Unit, Microbiology Services Colindale, Public Health England",Monica Galiano et al
EPI_ISL_423160,"Respiratory Virus Unit, Microbiology Services Colindale, Public Health England","Respiratory Virus Unit, Microbiology Services Colindale, Public Health England",Monica Galiano et al
EPI_ISL_423161,"Respiratory Virus Unit, Microbiology Services Colindale, Public Health England","Respiratory Virus Unit, Microbiology Services Colindale, Public Health England",Monica Galiano et al
EPI_ISL_423162,"Respiratory Virus Unit, Microbiology Services Colindale, Public Health England","Respiratory Virus Unit, Microbiology Services Colindale, Public Health England",Monica Galiano et al
EPI_ISL_423163,"Respiratory Virus Unit, Microbiology Services Colindale, Public Health England","Respiratory Virus Unit, Microbiology Services Colindale, Public Health England",Monica Galiano et al
EPI_ISL_423164,"Respiratory Virus Unit, Microbiology Services Colindale, Public Health England","Respiratory Virus Unit, Microbiology Services Colindale, Public Health England",Monica Galiano et al
EPI_ISL_423165,"Respiratory Virus Unit, Microbiology Services Colindale, Public Health England","Respiratory Virus Unit, Microbiology Services Colindale, Public Health England",Monica Galiano et al
EPI_ISL_423166,"Respiratory Virus Unit, Microbiology Services Colindale, Public Health England","Respiratory Virus Unit, Microbiology Services Colindale, Public Health England",Monica Galiano et al
EPI_ISL_423167,"Respiratory Virus Unit, Microbiology Services Colindale, Public Health England","Respiratory Virus Unit, Microbiology Services Colindale, Public Health England",Monica Galiano et al
EPI_ISL_423168,"Respiratory Virus Unit, Microbiology Services Colindale, Public Health England","Respiratory Virus Unit, Microbiology Services Colindale, Public Health England",Monica Galiano et al
EPI_ISL_423170,"Respiratory Virus Unit, Microbiology Services Colindale, Public Health England","Respiratory Virus Unit, Microbiology Services Colindale, Public Health England",Monica Galiano et al
EPI_ISL_423172,"Respiratory Virus Unit, Microbiology Services Colindale, Public Health England","Respiratory Virus Unit, Microbiology Services Colindale, Public Health England",Monica Galiano et al
EPI_ISL_423173,"Respiratory Virus Unit, Microbiology Services Colindale, Public Health England","Respiratory Virus Unit, Microbiology Services Colindale, Public Health England",Monica Galiano et al
EPI_ISL_423174,"Respiratory Virus Unit, Microbiology Services Colindale, Public Health England","Respiratory Virus Unit, Microbiology Services Colindale, Public Health England",Monica Galiano et al
EPI_ISL_423175,"Respiratory Virus Unit, Microbiology Services Colindale, Public Health England","Respiratory Virus Unit, Microbiology Services Colindale, Public Health England",Monica Galiano et al
EPI_ISL_423176,"Respiratory Virus Unit, Microbiology Services Colindale, Public Health England","Respiratory Virus Unit, Microbiology Services Colindale, Public Health England",Monica Galiano et al
EPI_ISL_423177,"Respiratory Virus Unit, Microbiology Services Colindale, Public Health England","Respiratory Virus Unit, Microbiology Services Colindale, Public Health England",Monica Galiano et al
EPI_ISL_423178,"Respiratory Virus Unit, Microbiology Services Colindale, Public Health England","Respiratory Virus Unit, Microbiology Services Colindale, Public Health England",Monica Galiano et al
EPI_ISL_423179,"Respiratory Virus Unit, Microbiology Services Colindale, Public Health England","Respiratory Virus Unit, Microbiology Services Colindale, Public Health England",Monica Galiano et al
EPI_ISL_420518,"Respiratory Virus Unit, Microbiology Services Colindale, Public Health England","Respiratory Virus Unit, Microbiology Services Colindale, Public Health England",Monica Galiano et al
EPI_ISL_423181,"Respiratory Virus Unit, Microbiology Services Colindale, Public Health England","Respiratory Virus Unit, Microbiology Services Colindale, Public Health England",Monica Galiano et al
EPI_ISL_423182,"Respiratory Virus Unit, Microbiology Services Colindale, Public Health England","Respiratory Virus Unit, Microbiology Services Colindale, Public Health England",Monica Galiano et al
EPI_ISL_423183,"Respiratory Virus Unit, Microbiology Services Colindale, Public Health England","Respiratory Virus Unit, Microbiology Services Colindale, Public Health England",Monica Galiano et al
EPI_ISL_423184,"Respiratory Virus Unit, Microbiology Services Colindale, Public Health England","Respiratory Virus Unit, Microbiology Services Colindale, Public Health England",Monica Galiano et al
EPI_ISL_423185,"Respiratory Virus Unit, Microbiology Services Colindale, Public Health England","Respiratory Virus Unit, Microbiology Services Colindale, Public Health England",Monica Galiano et al
EPI_ISL_423186,"Respiratory Virus Unit, Microbiology Services Colindale, Public Health England","Respiratory Virus Unit, Microbiology Services Colindale, Public Health England",Monica Galiano et al
EPI_ISL_423188,"Respiratory Virus Unit, Microbiology Services Colindale, Public Health England","Respiratory Virus Unit, Microbiology Services Colindale, Public Health England",Monica Galiano et al
EPI_ISL_423189,"Respiratory Virus Unit, Microbiology Services Colindale, Public Health England","Respiratory Virus Unit, Microbiology Services Colindale, Public Health England",Monica Galiano et al
EPI_ISL_423190,"Respiratory Virus Unit, Microbiology Services Colindale, Public Health England","Respiratory Virus Unit, Microbiology Services Colindale, Public Health England",Monica Galiano et al
EPI_ISL_423191,"Respiratory Virus Unit, Microbiology Services Colindale, Public Health England","Respiratory Virus Unit, Microbiology Services Colindale, Public Health England",Monica Galiano et al
EPI_ISL_423192,"Respiratory Virus Unit, Microbiology Services Colindale, Public Health England","Respiratory Virus Unit, Microbiology Services Colindale, Public Health England",Monica Galiano et al
EPI_ISL_423193,"Respiratory Virus Unit, Microbiology Services Colindale, Public Health England","Respiratory Virus Unit, Microbiology Services Colindale, Public Health England",Monica Galiano et al
EPI_ISL_423194,"Respiratory Virus Unit, Microbiology Services Colindale, Public Health England","Respiratory Virus Unit, Microbiology Services Colindale, Public Health England",Monica Galiano et al
EPI_ISL_423195,"Respiratory Virus Unit, Microbiology Services Colindale, Public Health England","Respiratory Virus Unit, Microbiology Services Colindale, Public Health England",Monica Galiano et al
EPI_ISL_423196,"Respiratory Virus Unit, Microbiology Services Colindale, Public Health England","Respiratory Virus Unit, Microbiology Services Colindale, Public Health England",Monica Galiano et al
EPI_ISL_423197,"Respiratory Virus Unit, Microbiology Services Colindale, Public Health England","Respiratory Virus Unit, Microbiology Services Colindale, Public Health England",Monica Galiano et al
EPI_ISL_421768,"Respiratory Virus Unit, Microbiology Services Colindale, Public Health England","Respiratory Virus Unit, Microbiology Services Colindale, Public Health England",Monica Galiano et al
EPI_ISL_423198,"Respiratory Virus Unit, Microbiology Services Colindale, Public Health England","Respiratory Virus Unit, Microbiology Services Colindale, Public Health England",Monica Galiano et al
EPI_ISL_423199,"Respiratory Virus Unit, Microbiology Services Colindale, Public Health England","Respiratory Virus Unit, Microbiology Services Colindale, Public Health England",Monica Galiano et al
EPI_ISL_423200,"Respiratory Virus Unit, Microbiology Services Colindale, Public Health England","Respiratory Virus Unit, Microbiology Services Colindale, Public Health England",Monica Galiano et al
EPI_ISL_425023,"Respiratory Virus Unit, Microbiology Services Colindale, Public Health England","Respiratory Virus Unit, Microbiology Services Colindale, Public Health England",Steven Platt et al
EPI_ISL_423201,"Respiratory Virus Unit, Microbiology Services Colindale, Public Health England","Respiratory Virus Unit, Microbiology Services Colindale, Public Health England",Monica Galiano et al
EPI_ISL_423202,"Respiratory Virus Unit, Microbiology Services Colindale, Public Health England","Respiratory Virus Unit, Microbiology Services Colindale, Public Health England",Monica Galiano et al
EPI_ISL_423203,"Respiratory Virus Unit, Microbiology Services Colindale, Public Health England","Respiratory Virus Unit, Microbiology Services Colindale, Public Health England",Monica Galiano et al
EPI_ISL_423204,"Respiratory Virus Unit, Microbiology Services Colindale, Public Health England","Respiratory Virus Unit, Microbiology Services Colindale, Public Health England",Monica Galiano et al
EPI_ISL_423205,"Respiratory Virus Unit, Microbiology Services Colindale, Public Health England","Respiratory Virus Unit, Microbiology Services Colindale, Public Health England",Monica Galiano et al
EPI_ISL_420519,"Respiratory Virus Unit, Microbiology Services Colindale, Public Health England","Respiratory Virus Unit, Microbiology Services Colindale, Public Health England",Monica Galiano et al
EPI_ISL_423206,"Respiratory Virus Unit, Microbiology Services Colindale, Public Health England","Respiratory Virus Unit, Microbiology Services Colindale, Public Health England",Monica Galiano et al
EPI_ISL_423207,"Respiratory Virus Unit, Microbiology Services Colindale, Public Health England","Respiratory Virus Unit, Microbiology Services Colindale, Public Health England",Monica Galiano et al
EPI_ISL_423208,"Respiratory Virus Unit, Microbiology Services Colindale, Public Health England","Respiratory Virus Unit, Microbiology Services Colindale, Public Health England",Monica Galiano et al
EPI_ISL_423209,"Respiratory Virus Unit, Microbiology Services Colindale, Public Health England","Respiratory Virus Unit, Microbiology Services Colindale, Public Health England",Monica Galiano et al
EPI_ISL_423210,"Respiratory Virus Unit, Microbiology Services Colindale, Public Health England","Respiratory Virus Unit, Microbiology Services Colindale, Public Health England",Monica Galiano et al
EPI_ISL_423211,"Respiratory Virus Unit, Microbiology Services Colindale, Public Health England","Respiratory Virus Unit, Microbiology Services Colindale, Public Health England",Monica Galiano et al
EPI_ISL_423212,"Respiratory Virus Unit, Microbiology Services Colindale, Public Health England","Respiratory Virus Unit, Microbiology Services Colindale, Public Health England",Monica Galiano et al
EPI_ISL_423213,"Respiratory Virus Unit, Microbiology Services Colindale, Public Health England","Respiratory Virus Unit, Microbiology Services Colindale, Public Health England",Monica Galiano et al
EPI_ISL_423214,"Respiratory Virus Unit, Microbiology Services Colindale, Public Health England","Respiratory Virus Unit, Microbiology Services Colindale, Public Health England",Monica Galiano et al
EPI_ISL_423215,"Respiratory Virus Unit, Microbiology Services Colindale, Public Health England","Respiratory Virus Unit, Microbiology Services Colindale, Public Health England",Monica Galiano et al
EPI_ISL_423216,"Respiratory Virus Unit, Microbiology Services Colindale, Public Health England","Respiratory Virus Unit, Microbiology Services Colindale, Public Health England",Monica Galiano et al
EPI_ISL_423217,"Respiratory Virus Unit, Microbiology Services Colindale, Public Health England","Respiratory Virus Unit, Microbiology Services Colindale, Public Health England",Monica Galiano et al
EPI_ISL_423218,"Respiratory Virus Unit, Microbiology Services Colindale, Public Health England","Respiratory Virus Unit, Microbiology Services Colindale, Public Health England",Monica Galiano et al
EPI_ISL_423219,"Respiratory Virus Unit, Microbiology Services Colindale, Public Health England","Respiratory Virus Unit, Microbiology Services Colindale, Public Health England",Monica Galiano et al
EPI_ISL_423220,"Respiratory Virus Unit, Microbiology Services Colindale, Public Health England","Respiratory Virus Unit, Microbiology Services Colindale, Public Health England",Monica Galiano et al
EPI_ISL_423221,"Respiratory Virus Unit, Microbiology Services Colindale, Public Health England","Respiratory Virus Unit, Microbiology Services Colindale, Public Health England",Monica Galiano et al
EPI_ISL_423222,"Respiratory Virus Unit, Microbiology Services Colindale, Public Health England","Respiratory Virus Unit, Microbiology Services Colindale, Public Health England",Monica Galiano et al
EPI_ISL_423223,"Respiratory Virus Unit, Microbiology Services Colindale, Public Health England","Respiratory Virus Unit, Microbiology Services Colindale, Public Health England",Monica Galiano et al
EPI_ISL_423224,"Respiratory Virus Unit, Microbiology Services Colindale, Public Health England","Respiratory Virus Unit, Microbiology Services Colindale, Public Health England",Monica Galiano et al
EPI_ISL_423225,"Respiratory Virus Unit, Microbiology Services Colindale, Public Health England","Respiratory Virus Unit, Microbiology Services Colindale, Public Health England",Monica Galiano et al
EPI_ISL_423226,"Respiratory Virus Unit, Microbiology Services Colindale, Public Health England","Respiratory Virus Unit, Microbiology Services Colindale, Public Health England",Monica Galiano et al
EPI_ISL_423227,"Respiratory Virus Unit, Microbiology Services Colindale, Public Health England","Respiratory Virus Unit, Microbiology Services Colindale, Public Health England",Monica Galiano et al
EPI_ISL_420520,"Respiratory Virus Unit, Microbiology Services Colindale, Public Health England","Respiratory Virus Unit, Microbiology Services Colindale, Public Health England",Monica Galiano et al
EPI_ISL_421769,"Respiratory Virus Unit, Microbiology Services Colindale, Public Health England","Respiratory Virus Unit, Microbiology Services Colindale, Public Health England",Monica Galiano et al
EPI_ISL_423228,"Respiratory Virus Unit, Microbiology Services Colindale, Public Health England","Respiratory Virus Unit, Microbiology Services Colindale, Public Health England",Monica Galiano et al
EPI_ISL_423229,"Respiratory Virus Unit, Microbiology Services Colindale, Public Health England","Respiratory Virus Unit, Microbiology Services Colindale, Public Health England",Monica Galiano et al
EPI_ISL_423230,"Respiratory Virus Unit, Microbiology Services Colindale, Public Health England","Respiratory Virus Unit, Microbiology Services Colindale, Public Health England",Monica Galiano et al
EPI_ISL_423231,"Respiratory Virus Unit, Microbiology Services Colindale, Public Health England","Respiratory Virus Unit, Microbiology Services Colindale, Public Health England",Monica Galiano et al
EPI_ISL_423232,"Respiratory Virus Unit, Microbiology Services Colindale, Public Health England","Respiratory Virus Unit, Microbiology Services Colindale, Public Health England",Monica Galiano et al
EPI_ISL_421770,"Respiratory Virus Unit, Microbiology Services Colindale, Public Health England","Respiratory Virus Unit, Microbiology Services Colindale, Public Health England",Monica Galiano et al
EPI_ISL_421771,"Respiratory Virus Unit, Microbiology Services Colindale, Public Health England","Respiratory Virus Unit, Microbiology Services Colindale, Public Health England",Monica Galiano et al
EPI_ISL_421772,"Respiratory Virus Unit, Microbiology Services Colindale, Public Health England","Respiratory Virus Unit, Microbiology Services Colindale, Public Health England",Monica Galiano et al
EPI_ISL_423233,"Respiratory Virus Unit, Microbiology Services Colindale, Public Health England","Respiratory Virus Unit, Microbiology Services Colindale, Public Health England",Monica Galiano et al
EPI_ISL_423234,"Respiratory Virus Unit, Microbiology Services Colindale, Public Health England","Respiratory Virus Unit, Microbiology Services Colindale, Public Health England",Monica Galiano et al
EPI_ISL_423235,"Respiratory Virus Unit, Microbiology Services Colindale, Public Health England","Respiratory Virus Unit, Microbiology Services Colindale, Public Health England",Monica Galiano et al
EPI_ISL_423236,"Respiratory Virus Unit, Microbiology Services Colindale, Public Health England","Respiratory Virus Unit, Microbiology Services Colindale, Public Health England",Monica Galiano et al
EPI_ISL_423237,"Respiratory Virus Unit, Microbiology Services Colindale, Public Health England","Respiratory Virus Unit, Microbiology Services Colindale, Public Health England",Monica Galiano et al
EPI_ISL_423238,"Respiratory Virus Unit, Microbiology Services Colindale, Public Health England","Respiratory Virus Unit, Microbiology Services Colindale, Public Health England",Monica Galiano et al
EPI_ISL_423239,"Respiratory Virus Unit, Microbiology Services Colindale, Public Health England","Respiratory Virus Unit, Microbiology Services Colindale, Public Health England",Monica Galiano et al
EPI_ISL_423240,"Respiratory Virus Unit, Microbiology Services Colindale, Public Health England","Respiratory Virus Unit, Microbiology Services Colindale, Public Health England",Monica Galiano et al
EPI_ISL_423241,"Respiratory Virus Unit, Microbiology Services Colindale, Public Health England","Respiratory Virus Unit, Microbiology Services Colindale, Public Health England",Monica Galiano et al
EPI_ISL_423242,"Respiratory Virus Unit, Microbiology Services Colindale, Public Health England","Respiratory Virus Unit, Microbiology Services Colindale, Public Health England",Monica Galiano et al
EPI_ISL_423243,"Respiratory Virus Unit, Microbiology Services Colindale, Public Health England","Respiratory Virus Unit, Microbiology Services Colindale, Public Health England",Monica Galiano et al
EPI_ISL_423244,"Respiratory Virus Unit, Microbiology Services Colindale, Public Health England","Respiratory Virus Unit, Microbiology Services Colindale, Public Health England",Monica Galiano et al
EPI_ISL_423245,"Respiratory Virus Unit, Microbiology Services Colindale, Public Health England","Respiratory Virus Unit, Microbiology Services Colindale, Public Health England",Monica Galiano et al
EPI_ISL_423246,"Respiratory Virus Unit, Microbiology Services Colindale, Public Health England","Respiratory Virus Unit, Microbiology Services Colindale, Public Health England",Monica Galiano et al
EPI_ISL_423247,"Respiratory Virus Unit, Microbiology Services Colindale, Public Health England","Respiratory Virus Unit, Microbiology Services Colindale, Public Health England",Monica Galiano et al
EPI_ISL_423248,"Respiratory Virus Unit, Microbiology Services Colindale, Public Health England","Respiratory Virus Unit, Microbiology Services Colindale, Public Health England",Monica Galiano et al
EPI_ISL_423250,"Respiratory Virus Unit, Microbiology Services Colindale, Public Health England","Respiratory Virus Unit, Microbiology Services Colindale, Public Health England",Monica Galiano et al
EPI_ISL_423251,"Respiratory Virus Unit, Microbiology Services Colindale, Public Health England","Respiratory Virus Unit, Microbiology Services Colindale, Public Health England",Monica Galiano et al
EPI_ISL_423252,"Respiratory Virus Unit, Microbiology Services Colindale, Public Health England","Respiratory Virus Unit, Microbiology Services Colindale, Public Health England",Monica Galiano et al
EPI_ISL_423253,"Respiratory Virus Unit, Microbiology Services Colindale, Public Health England","Respiratory Virus Unit, Microbiology Services Colindale, Public Health England",Monica Galiano et al
EPI_ISL_423254,"Respiratory Virus Unit, Microbiology Services Colindale, Public Health England","Respiratory Virus Unit, Microbiology Services Colindale, Public Health England",Monica Galiano et al
EPI_ISL_423255,"Respiratory Virus Unit, Microbiology Services Colindale, Public Health England","Respiratory Virus Unit, Microbiology Services Colindale, Public Health England",Monica Galiano et al
EPI_ISL_423256,"Respiratory Virus Unit, Microbiology Services Colindale, Public Health England","Respiratory Virus Unit, Microbiology Services Colindale, Public Health England",Monica Galiano et al
EPI_ISL_423258,"Respiratory Virus Unit, Microbiology Services Colindale, Public Health England","Respiratory Virus Unit, Microbiology Services Colindale, Public Health England",Monica Galiano et al
EPI_ISL_423259,"Respiratory Virus Unit, Microbiology Services Colindale, Public Health England","Respiratory Virus Unit, Microbiology Services Colindale, Public Health England",Monica Galiano et al
EPI_ISL_423260,"Respiratory Virus Unit, Microbiology Services Colindale, Public Health England","Respiratory Virus Unit, Microbiology Services Colindale, Public Health England",Monica Galiano et al
EPI_ISL_423261,"Respiratory Virus Unit, Microbiology Services Colindale, Public Health England","Respiratory Virus Unit, Microbiology Services Colindale, Public Health England",Monica Galiano et al
EPI_ISL_423262,"Respiratory Virus Unit, Microbiology Services Colindale, Public Health England","Respiratory Virus Unit, Microbiology Services Colindale, Public Health England",Monica Galiano et al
EPI_ISL_423263,"Respiratory Virus Unit, Microbiology Services Colindale, Public Health England","Respiratory Virus Unit, Microbiology Services Colindale, Public Health England",Monica Galiano et al
EPI_ISL_421773,"Respiratory Virus Unit, Microbiology Services Colindale, Public Health England","Respiratory Virus Unit, Microbiology Services Colindale, Public Health England",Monica Galiano et al
EPI_ISL_421774,"Respiratory Virus Unit, Microbiology Services Colindale, Public Health England","Respiratory Virus Unit, Microbiology Services Colindale, Public Health England",Monica Galiano et al
EPI_ISL_421775,"Respiratory Virus Unit, Microbiology Services Colindale, Public Health England","Respiratory Virus Unit, Microbiology Services Colindale, Public Health England",Monica Galiano et al
EPI_ISL_421776,"Respiratory Virus Unit, Microbiology Services Colindale, Public Health England","Respiratory Virus Unit, Microbiology Services Colindale, Public Health England",Monica Galiano et al
EPI_ISL_421777,"Respiratory Virus Unit, Microbiology Services Colindale, Public Health England","Respiratory Virus Unit, Microbiology Services Colindale, Public Health England",Monica Galiano et al
EPI_ISL_421778,"Respiratory Virus Unit, Microbiology Services Colindale, Public Health England","Respiratory Virus Unit, Microbiology Services Colindale, Public Health England",Monica Galiano et al
EPI_ISL_421779,"Respiratory Virus Unit, Microbiology Services Colindale, Public Health England","Respiratory Virus Unit, Microbiology Services Colindale, Public Health England",Monica Galiano et al
EPI_ISL_423264,"Respiratory Virus Unit, Microbiology Services Colindale, Public Health England","Respiratory Virus Unit, Microbiology Services Colindale, Public Health England",Monica Galiano et al
EPI_ISL_423265,"Respiratory Virus Unit, Microbiology Services Colindale, Public Health England","Respiratory Virus Unit, Microbiology Services Colindale, Public Health England",Monica Galiano et al
EPI_ISL_421780,"Respiratory Virus Unit, Microbiology Services Colindale, Public Health England","Respiratory Virus Unit, Microbiology Services Colindale, Public Health England",Monica Galiano et al
EPI_ISL_421781,"Respiratory Virus Unit, Microbiology Services Colindale, Public Health England","Respiratory Virus Unit, Microbiology Services Colindale, Public Health England",Monica Galiano et al
EPI_ISL_421782,"Respiratory Virus Unit, Microbiology Services Colindale, Public Health England","Respiratory Virus Unit, Microbiology Services Colindale, Public Health England",Monica Galiano et al
EPI_ISL_421783,"Respiratory Virus Unit, Microbiology Services Colindale, Public Health England","Respiratory Virus Unit, Microbiology Services Colindale, Public Health England",Monica Galiano et al
EPI_ISL_423266,"Respiratory Virus Unit, Microbiology Services Colindale, Public Health England","Respiratory Virus Unit, Microbiology Services Colindale, Public Health England",Monica Galiano et al
EPI_ISL_420636,"Respiratory Virus Unit, Microbiology Services Colindale, Public Health England","Respiratory Virus Unit, Microbiology Services Colindale, Public Health England",Monica Galiano et al
EPI_ISL_420637,"Respiratory Virus Unit, Microbiology Services Colindale, Public Health England","Respiratory Virus Unit, Microbiology Services Colindale, Public Health England",Monica Galiano et al
EPI_ISL_420638,"Respiratory Virus Unit, Microbiology Services Colindale, Public Health England","Respiratory Virus Unit, Microbiology Services Colindale, Public Health England",Monica Galiano et al
EPI_ISL_420910,"Respiratory Virus Unit, Microbiology Services Colindale, Public Health England","Respiratory Virus Unit, Microbiology Services Colindale, Public Health England",Monica Galiano et al
EPI_ISL_420639,"Respiratory Virus Unit, Microbiology Services Colindale, Public Health England","Respiratory Virus Unit, Microbiology Services Colindale, Public Health England",Monica Galiano et al
EPI_ISL_420640,"Respiratory Virus Unit, Microbiology Services Colindale, Public Health England","Respiratory Virus Unit, Microbiology Services Colindale, Public Health England",Monica Galiano et al
EPI_ISL_420641,"Respiratory Virus Unit, Microbiology Services Colindale, Public Health England","Respiratory Virus Unit, Microbiology Services Colindale, Public Health England",Monica Galiano et al
EPI_ISL_420642,"Respiratory Virus Unit, Microbiology Services Colindale, Public Health England","Respiratory Virus Unit, Microbiology Services Colindale, Public Health England",Monica Galiano et al
EPI_ISL_420643,"Respiratory Virus Unit, Microbiology Services Colindale, Public Health England","Respiratory Virus Unit, Microbiology Services Colindale, Public Health England",Monica Galiano et al
EPI_ISL_420644,"Respiratory Virus Unit, Microbiology Services Colindale, Public Health England","Respiratory Virus Unit, Microbiology Services Colindale, Public Health England",Monica Galiano et al
EPI_ISL_420645,"Respiratory Virus Unit, Microbiology Services Colindale, Public Health England","Respiratory Virus Unit, Microbiology Services Colindale, Public Health England",Monica Galiano et al
EPI_ISL_420646,"Respiratory Virus Unit, Microbiology Services Colindale, Public Health England","Respiratory Virus Unit, Microbiology Services Colindale, Public Health England",Monica Galiano et al
EPI_ISL_420647,"Respiratory Virus Unit, Microbiology Services Colindale, Public Health England","Respiratory Virus Unit, Microbiology Services Colindale, Public Health England",Monica Galiano et al
EPI_ISL_420648,"Respiratory Virus Unit, Microbiology Services Colindale, Public Health England","Respiratory Virus Unit, Microbiology Services Colindale, Public Health England",Monica Galiano et al
EPI_ISL_420649,"Respiratory Virus Unit, Microbiology Services Colindale, Public Health England","Respiratory Virus Unit, Microbiology Services Colindale, Public Health England",Monica Galiano et al
EPI_ISL_420650,"Respiratory Virus Unit, Microbiology Services Colindale, Public Health England","Respiratory Virus Unit, Microbiology Services Colindale, Public Health England",Monica Galiano et al
EPI_ISL_420651,"Respiratory Virus Unit, Microbiology Services Colindale, Public Health England","Respiratory Virus Unit, Microbiology Services Colindale, Public Health England",Monica Galiano et al
EPI_ISL_420652,"Respiratory Virus Unit, Microbiology Services Colindale, Public Health England","Respiratory Virus Unit, Microbiology Services Colindale, Public Health England",Monica Galiano et al
EPI_ISL_420653,"Respiratory Virus Unit, Microbiology Services Colindale, Public Health England","Respiratory Virus Unit, Microbiology Services Colindale, Public Health England",Monica Galiano et al
EPI_ISL_420654,"Respiratory Virus Unit, Microbiology Services Colindale, Public Health England","Respiratory Virus Unit, Microbiology Services Colindale, Public Health England",Monica Galiano et al
EPI_ISL_420655,"Respiratory Virus Unit, Microbiology Services Colindale, Public Health England","Respiratory Virus Unit, Microbiology Services Colindale, Public Health England",Monica Galiano et al
EPI_ISL_420656,"Respiratory Virus Unit, Microbiology Services Colindale, Public Health England","Respiratory Virus Unit, Microbiology Services Colindale, Public Health England",Monica Galiano et al
EPI_ISL_420657,"Respiratory Virus Unit, Microbiology Services Colindale, Public Health England","Respiratory Virus Unit, Microbiology Services Colindale, Public Health England",Monica Galiano et al
EPI_ISL_423267,"Respiratory Virus Unit, Microbiology Services Colindale, Public Health England","Respiratory Virus Unit, Microbiology Services Colindale, Public Health England",Monica Galiano et al
EPI_ISL_421784,"Respiratory Virus Unit, Microbiology Services Colindale, Public Health England","Respiratory Virus Unit, Microbiology Services Colindale, Public Health England",Monica Galiano et al
EPI_ISL_421785,"Respiratory Virus Unit, Microbiology Services Colindale, Public Health England","Respiratory Virus Unit, Microbiology Services Colindale, Public Health England",Monica Galiano et al
EPI_ISL_421786,"Respiratory Virus Unit, Microbiology Services Colindale, Public Health England","Respiratory Virus Unit, Microbiology Services Colindale, Public Health England",Monica Galiano et al
EPI_ISL_421787,"Respiratory Virus Unit, Microbiology Services Colindale, Public Health England","Respiratory Virus Unit, Microbiology Services Colindale, Public Health England",Monica Galiano et al
EPI_ISL_421788,"Respiratory Virus Unit, Microbiology Services Colindale, Public Health England","Respiratory Virus Unit, Microbiology Services Colindale, Public Health England",Monica Galiano et al
EPI_ISL_421789,"Respiratory Virus Unit, Microbiology Services Colindale, Public Health England","Respiratory Virus Unit, Microbiology Services Colindale, Public Health England",Monica Galiano et al
EPI_ISL_421790,"Respiratory Virus Unit, Microbiology Services Colindale, Public Health England","Respiratory Virus Unit, Microbiology Services Colindale, Public Health England",Monica Galiano et al
EPI_ISL_421791,"Respiratory Virus Unit, Microbiology Services Colindale, Public Health England","Respiratory Virus Unit, Microbiology Services Colindale, Public Health England",Monica Galiano et al
EPI_ISL_421792,"Respiratory Virus Unit, Microbiology Services Colindale, Public Health England","Respiratory Virus Unit, Microbiology Services Colindale, Public Health England",Monica Galiano et al
EPI_ISL_421793,"Respiratory Virus Unit, Microbiology Services Colindale, Public Health England","Respiratory Virus Unit, Microbiology Services Colindale, Public Health England",Monica Galiano et al
EPI_ISL_421794,"Respiratory Virus Unit, Microbiology Services Colindale, Public Health England","Respiratory Virus Unit, Microbiology Services Colindale, Public Health England",Monica Galiano et al
EPI_ISL_421795,"Respiratory Virus Unit, Microbiology Services Colindale, Public Health England","Respiratory Virus Unit, Microbiology Services Colindale, Public Health England",Monica Galiano et al
EPI_ISL_421796,"Respiratory Virus Unit, Microbiology Services Colindale, Public Health England","Respiratory Virus Unit, Microbiology Services Colindale, Public Health England",Monica Galiano et al
EPI_ISL_421797,"Respiratory Virus Unit, Microbiology Services Colindale, Public Health England","Respiratory Virus Unit, Microbiology Services Colindale, Public Health England",Monica Galiano et al
EPI_ISL_421798,"Respiratory Virus Unit, Microbiology Services Colindale, Public Health England","Respiratory Virus Unit, Microbiology Services Colindale, Public Health England",Monica Galiano et al
EPI_ISL_421799,"Respiratory Virus Unit, Microbiology Services Colindale, Public Health England","Respiratory Virus Unit, Microbiology Services Colindale, Public Health England",Monica Galiano et al
EPI_ISL_421800,"Respiratory Virus Unit, Microbiology Services Colindale, Public Health England","Respiratory Virus Unit, Microbiology Services Colindale, Public Health England",Monica Galiano et al
EPI_ISL_421801,"Respiratory Virus Unit, Microbiology Services Colindale, Public Health England","Respiratory Virus Unit, Microbiology Services Colindale, Public Health England",Monica Galiano et al
EPI_ISL_421802,"Respiratory Virus Unit, Microbiology Services Colindale, Public Health England","Respiratory Virus Unit, Microbiology Services Colindale, Public Health England",Monica Galiano et al
EPI_ISL_421803,"Respiratory Virus Unit, Microbiology Services Colindale, Public Health England","Respiratory Virus Unit, Microbiology Services Colindale, Public Health England",Monica Galiano et al
EPI_ISL_421804,"Respiratory Virus Unit, Microbiology Services Colindale, Public Health England","Respiratory Virus Unit, Microbiology Services Colindale, Public Health England",Monica Galiano et al
EPI_ISL_421805,"Respiratory Virus Unit, Microbiology Services Colindale, Public Health England","Respiratory Virus Unit, Microbiology Services Colindale, Public Health England",Monica Galiano et al
EPI_ISL_421806,"Respiratory Virus Unit, Microbiology Services Colindale, Public Health England","Respiratory Virus Unit, Microbiology Services Colindale, Public Health England",Monica Galiano et al
EPI_ISL_421807,"Respiratory Virus Unit, Microbiology Services Colindale, Public Health England","Respiratory Virus Unit, Microbiology Services Colindale, Public Health England",Monica Galiano et al
EPI_ISL_421808,"Respiratory Virus Unit, Microbiology Services Colindale, Public Health England","Respiratory Virus Unit, Microbiology Services Colindale, Public Health England",Monica Galiano et al
EPI_ISL_421809,"Respiratory Virus Unit, Microbiology Services Colindale, Public Health England","Respiratory Virus Unit, Microbiology Services Colindale, Public Health England",Monica Galiano et al
EPI_ISL_421810,"Respiratory Virus Unit, Microbiology Services Colindale, Public Health England","Respiratory Virus Unit, Microbiology Services Colindale, Public Health England",Monica Galiano et al
EPI_ISL_421811,"Respiratory Virus Unit, Microbiology Services Colindale, Public Health England","Respiratory Virus Unit, Microbiology Services Colindale, Public Health England",Monica Galiano et al
EPI_ISL_421812,"Respiratory Virus Unit, Microbiology Services Colindale, Public Health England","Respiratory Virus Unit, Microbiology Services Colindale, Public Health England",Monica Galiano et al
EPI_ISL_421813,"Respiratory Virus Unit, Microbiology Services Colindale, Public Health England","Respiratory Virus Unit, Microbiology Services Colindale, Public Health England",Monica Galiano et al
EPI_ISL_421814,"Respiratory Virus Unit, Microbiology Services Colindale, Public Health England","Respiratory Virus Unit, Microbiology Services Colindale, Public Health England",Monica Galiano et al
EPI_ISL_421815,"Respiratory Virus Unit, Microbiology Services Colindale, Public Health England","Respiratory Virus Unit, Microbiology Services Colindale, Public Health England",Monica Galiano et al
EPI_ISL_421816,"Respiratory Virus Unit, Microbiology Services Colindale, Public Health England","Respiratory Virus Unit, Microbiology Services Colindale, Public Health England",Monica Galiano et al
EPI_ISL_421817,"Respiratory Virus Unit, Microbiology Services Colindale, Public Health England","Respiratory Virus Unit, Microbiology Services Colindale, Public Health England",Monica Galiano et al
EPI_ISL_421818,"Respiratory Virus Unit, Microbiology Services Colindale, Public Health England","Respiratory Virus Unit, Microbiology Services Colindale, Public Health England",Monica Galiano et al
EPI_ISL_423269,"Respiratory Virus Unit, Microbiology Services Colindale, Public Health England","Respiratory Virus Unit, Microbiology Services Colindale, Public Health England",Monica Galiano et al
EPI_ISL_423270,"Respiratory Virus Unit, Microbiology Services Colindale, Public Health England","Respiratory Virus Unit, Microbiology Services Colindale, Public Health England",Monica Galiano et al
EPI_ISL_423271,"Respiratory Virus Unit, Microbiology Services Colindale, Public Health England","Respiratory Virus Unit, Microbiology Services Colindale, Public Health England",Monica Galiano et al
EPI_ISL_423272,"Respiratory Virus Unit, Microbiology Services Colindale, Public Health England","Respiratory Virus Unit, Microbiology Services Colindale, Public Health England",Monica Galiano et al
EPI_ISL_423273,"Respiratory Virus Unit, Microbiology Services Colindale, Public Health England","Respiratory Virus Unit, Microbiology Services Colindale, Public Health England",Monica Galiano et al
EPI_ISL_423274,"Respiratory Virus Unit, Microbiology Services Colindale, Public Health England","Respiratory Virus Unit, Microbiology Services Colindale, Public Health England",Monica Galiano et al
EPI_ISL_423275,"Respiratory Virus Unit, Microbiology Services Colindale, Public Health England","Respiratory Virus Unit, Microbiology Services Colindale, Public Health England",Monica Galiano et al
EPI_ISL_423276,"Respiratory Virus Unit, Microbiology Services Colindale, Public Health England","Respiratory Virus Unit, Microbiology Services Colindale, Public Health England",Monica Galiano et al
EPI_ISL_423277,"Respiratory Virus Unit, Microbiology Services Colindale, Public Health England","Respiratory Virus Unit, Microbiology Services Colindale, Public Health England",Monica Galiano et al
EPI_ISL_421819,"Respiratory Virus Unit, Microbiology Services Colindale, Public Health England","Respiratory Virus Unit, Microbiology Services Colindale, Public Health England",Monica Galiano et al
EPI_ISL_420521,"Respiratory Virus Unit, Microbiology Services Colindale, Public Health England","Respiratory Virus Unit, Microbiology Services Colindale, Public Health England",Monica Galiano et al
EPI_ISL_420522,"Respiratory Virus Unit, Microbiology Services Colindale, Public Health England","Respiratory Virus Unit, Microbiology Services Colindale, Public Health England",Monica Galiano et al
EPI_ISL_423279,"Respiratory Virus Unit, Microbiology Services Colindale, Public Health England","Respiratory Virus Unit, Microbiology Services Colindale, Public Health England",Monica Galiano et al
EPI_ISL_423280,"Respiratory Virus Unit, Microbiology Services Colindale, Public Health England","Respiratory Virus Unit, Microbiology Services Colindale, Public Health England",Monica Galiano et al
EPI_ISL_423281,"Respiratory Virus Unit, Microbiology Services Colindale, Public Health England","Respiratory Virus Unit, Microbiology Services Colindale, Public Health England",Monica Galiano et al
EPI_ISL_423282,"Respiratory Virus Unit, Microbiology Services Colindale, Public Health England","Respiratory Virus Unit, Microbiology Services Colindale, Public Health England",Monica Galiano et al
EPI_ISL_423283,"Respiratory Virus Unit, Microbiology Services Colindale, Public Health England","Respiratory Virus Unit, Microbiology Services Colindale, Public Health England",Monica Galiano et al
EPI_ISL_423284,"Respiratory Virus Unit, Microbiology Services Colindale, Public Health England","Respiratory Virus Unit, Microbiology Services Colindale, Public Health England",Monica Galiano et al
EPI_ISL_423285,"Respiratory Virus Unit, Microbiology Services Colindale, Public Health England","Respiratory Virus Unit, Microbiology Services Colindale, Public Health England",Monica Galiano et al
EPI_ISL_423287,"Respiratory Virus Unit, Microbiology Services Colindale, Public Health England","Respiratory Virus Unit, Microbiology Services Colindale, Public Health England",Monica Galiano et al
EPI_ISL_423288,"Respiratory Virus Unit, Microbiology Services Colindale, Public Health England","Respiratory Virus Unit, Microbiology Services Colindale, Public Health England",Monica Galiano et al
EPI_ISL_423289,"Respiratory Virus Unit, Microbiology Services Colindale, Public Health England","Respiratory Virus Unit, Microbiology Services Colindale, Public Health England",Monica Galiano et al
EPI_ISL_423290,"Respiratory Virus Unit, Microbiology Services Colindale, Public Health England","Respiratory Virus Unit, Microbiology Services Colindale, Public Health England",Monica Galiano et al
EPI_ISL_423291,"Respiratory Virus Unit, Microbiology Services Colindale, Public Health England","Respiratory Virus Unit, Microbiology Services Colindale, Public Health England",Monica Galiano et al
EPI_ISL_423292,"Respiratory Virus Unit, Microbiology Services Colindale, Public Health England","Respiratory Virus Unit, Microbiology Services Colindale, Public Health England",Monica Galiano et al
EPI_ISL_423293,"Respiratory Virus Unit, Microbiology Services Colindale, Public Health England","Respiratory Virus Unit, Microbiology Services Colindale, Public Health England",Monica Galiano et al
EPI_ISL_423294,"Respiratory Virus Unit, Microbiology Services Colindale, Public Health England","Respiratory Virus Unit, Microbiology Services Colindale, Public Health England",Monica Galiano et al
EPI_ISL_423295,"Respiratory Virus Unit, Microbiology Services Colindale, Public Health England","Respiratory Virus Unit, Microbiology Services Colindale, Public Health England",Monica Galiano et al
EPI_ISL_423296,"Respiratory Virus Unit, Microbiology Services Colindale, Public Health England","Respiratory Virus Unit, Microbiology Services Colindale, Public Health England",Monica Galiano et al
EPI_ISL_421820,"Respiratory Virus Unit, Microbiology Services Colindale, Public Health England","Respiratory Virus Unit, Microbiology Services Colindale, Public Health England",Monica Galiano et al
EPI_ISL_423297,"Respiratory Virus Unit, Microbiology Services Colindale, Public Health England","Respiratory Virus Unit, Microbiology Services Colindale, Public Health England",Monica Galiano et al
EPI_ISL_423298,"Respiratory Virus Unit, Microbiology Services Colindale, Public Health England","Respiratory Virus Unit, Microbiology Services Colindale, Public Health England",Monica Galiano et al
EPI_ISL_423299,"Respiratory Virus Unit, Microbiology Services Colindale, Public Health England","Respiratory Virus Unit, Microbiology Services Colindale, Public Health England",Monica Galiano et al
EPI_ISL_423300,"Respiratory Virus Unit, Microbiology Services Colindale, Public Health England","Respiratory Virus Unit, Microbiology Services Colindale, Public Health England",Monica Galiano et al
EPI_ISL_423301,"Respiratory Virus Unit, Microbiology Services Colindale, Public Health England","Respiratory Virus Unit, Microbiology Services Colindale, Public Health England",Monica Galiano et al
EPI_ISL_423302,"Respiratory Virus Unit, Microbiology Services Colindale, Public Health England","Respiratory Virus Unit, Microbiology Services Colindale, Public Health England",Monica Galiano et al
EPI_ISL_421821,"Respiratory Virus Unit, Microbiology Services Colindale, Public Health England","Respiratory Virus Unit, Microbiology Services Colindale, Public Health England",Monica Galiano et al
EPI_ISL_421822,"Respiratory Virus Unit, Microbiology Services Colindale, Public Health England","Respiratory Virus Unit, Microbiology Services Colindale, Public Health England",Monica Galiano et al
EPI_ISL_421823,"Respiratory Virus Unit, Microbiology Services Colindale, Public Health England","Respiratory Virus Unit, Microbiology Services Colindale, Public Health England",Monica Galiano et al
EPI_ISL_421824,"Respiratory Virus Unit, Microbiology Services Colindale, Public Health England","Respiratory Virus Unit, Microbiology Services Colindale, Public Health England",Monica Galiano et al
EPI_ISL_421825,"Respiratory Virus Unit, Microbiology Services Colindale, Public Health England","Respiratory Virus Unit, Microbiology Services Colindale, Public Health England",Monica Galiano et al
EPI_ISL_423303,"Respiratory Virus Unit, Microbiology Services Colindale, Public Health England","Respiratory Virus Unit, Microbiology Services Colindale, Public Health England",Monica Galiano et al
EPI_ISL_423304,"Respiratory Virus Unit, Microbiology Services Colindale, Public Health England","Respiratory Virus Unit, Microbiology Services Colindale, Public Health England",Monica Galiano et al
EPI_ISL_423305,"Respiratory Virus Unit, Microbiology Services Colindale, Public Health England","Respiratory Virus Unit, Microbiology Services Colindale, Public Health England",Monica Galiano et al
EPI_ISL_423306,"Respiratory Virus Unit, Microbiology Services Colindale, Public Health England","Respiratory Virus Unit, Microbiology Services Colindale, Public Health England",Monica Galiano et al
EPI_ISL_423307,"Respiratory Virus Unit, Microbiology Services Colindale, Public Health England","Respiratory Virus Unit, Microbiology Services Colindale, Public Health England",Monica Galiano et al
EPI_ISL_423308,"Respiratory Virus Unit, Microbiology Services Colindale, Public Health England","Respiratory Virus Unit, Microbiology Services Colindale, Public Health England",Monica Galiano et al
EPI_ISL_423309,"Respiratory Virus Unit, Microbiology Services Colindale, Public Health England","Respiratory Virus Unit, Microbiology Services Colindale, Public Health England",Monica Galiano et al
EPI_ISL_423310,"Respiratory Virus Unit, Microbiology Services Colindale, Public Health England","Respiratory Virus Unit, Microbiology Services Colindale, Public Health England",Monica Galiano et al
EPI_ISL_423311,"Respiratory Virus Unit, Microbiology Services Colindale, Public Health England","Respiratory Virus Unit, Microbiology Services Colindale, Public Health England",Monica Galiano et al
EPI_ISL_423312,"Respiratory Virus Unit, Microbiology Services Colindale, Public Health England","Respiratory Virus Unit, Microbiology Services Colindale, Public Health England",Monica Galiano et al
EPI_ISL_423313,"Respiratory Virus Unit, Microbiology Services Colindale, Public Health England","Respiratory Virus Unit, Microbiology Services Colindale, Public Health England",Monica Galiano et al
EPI_ISL_423314,"Respiratory Virus Unit, Microbiology Services Colindale, Public Health England","Respiratory Virus Unit, Microbiology Services Colindale, Public Health England",Monica Galiano et al
EPI_ISL_423315,"Respiratory Virus Unit, Microbiology Services Colindale, Public Health England","Respiratory Virus Unit, Microbiology Services Colindale, Public Health England",Monica Galiano et al
EPI_ISL_423316,"Respiratory Virus Unit, Microbiology Services Colindale, Public Health England","Respiratory Virus Unit, Microbiology Services Colindale, Public Health England",Monica Galiano et al
EPI_ISL_423317,"Respiratory Virus Unit, Microbiology Services Colindale, Public Health England","Respiratory Virus Unit, Microbiology Services Colindale, Public Health England",Monica Galiano et al
EPI_ISL_421826,"Respiratory Virus Unit, Microbiology Services Colindale, Public Health England","Respiratory Virus Unit, Microbiology Services Colindale, Public Health England",Monica Galiano et al
EPI_ISL_421827,"Respiratory Virus Unit, Microbiology Services Colindale, Public Health England","Respiratory Virus Unit, Microbiology Services Colindale, Public Health England",Monica Galiano et al
EPI_ISL_421828,"Respiratory Virus Unit, Microbiology Services Colindale, Public Health England","Respiratory Virus Unit, Microbiology Services Colindale, Public Health England",Monica Galiano et al
EPI_ISL_421829,"Respiratory Virus Unit, Microbiology Services Colindale, Public Health England","Respiratory Virus Unit, Microbiology Services Colindale, Public Health England",Monica Galiano et al
EPI_ISL_421830,"Respiratory Virus Unit, Microbiology Services Colindale, Public Health England","Respiratory Virus Unit, Microbiology Services Colindale, Public Health England",Monica Galiano et al
EPI_ISL_421831,"Respiratory Virus Unit, Microbiology Services Colindale, Public Health England","Respiratory Virus Unit, Microbiology Services Colindale, Public Health England",Monica Galiano et al
EPI_ISL_421832,"Respiratory Virus Unit, Microbiology Services Colindale, Public Health England","Respiratory Virus Unit, Microbiology Services Colindale, Public Health England",Monica Galiano et al
EPI_ISL_423318,"Respiratory Virus Unit, Microbiology Services Colindale, Public Health England","Respiratory Virus Unit, Microbiology Services Colindale, Public Health England",Monica Galiano et al
EPI_ISL_423319,"Respiratory Virus Unit, Microbiology Services Colindale, Public Health England","Respiratory Virus Unit, Microbiology Services Colindale, Public Health England",Monica Galiano et al
EPI_ISL_423320,"Respiratory Virus Unit, Microbiology Services Colindale, Public Health England","Respiratory Virus Unit, Microbiology Services Colindale, Public Health England",Monica Galiano et al
EPI_ISL_423321,"Respiratory Virus Unit, Microbiology Services Colindale, Public Health England","Respiratory Virus Unit, Microbiology Services Colindale, Public Health England",Monica Galiano et al
EPI_ISL_423322,"Respiratory Virus Unit, Microbiology Services Colindale, Public Health England","Respiratory Virus Unit, Microbiology Services Colindale, Public Health England",Monica Galiano et al
EPI_ISL_423323,"Respiratory Virus Unit, Microbiology Services Colindale, Public Health England","Respiratory Virus Unit, Microbiology Services Colindale, Public Health England",Monica Galiano et al
EPI_ISL_423324,"Respiratory Virus Unit, Microbiology Services Colindale, Public Health England","Respiratory Virus Unit, Microbiology Services Colindale, Public Health England",Monica Galiano et al
EPI_ISL_423325,"Respiratory Virus Unit, Microbiology Services Colindale, Public Health England","Respiratory Virus Unit, Microbiology Services Colindale, Public Health England",Monica Galiano et al
EPI_ISL_421833,"Respiratory Virus Unit, Microbiology Services Colindale, Public Health England","Respiratory Virus Unit, Microbiology Services Colindale, Public Health England",Monica Galiano et al
EPI_ISL_421834,"Respiratory Virus Unit, Microbiology Services Colindale, Public Health England","Respiratory Virus Unit, Microbiology Services Colindale, Public Health England",Monica Galiano et al
EPI_ISL_421835,"Respiratory Virus Unit, Microbiology Services Colindale, Public Health England","Respiratory Virus Unit, Microbiology Services Colindale, Public Health England",Monica Galiano et al
EPI_ISL_421836,"Respiratory Virus Unit, Microbiology Services Colindale, Public Health England","Respiratory Virus Unit, Microbiology Services Colindale, Public Health England",Monica Galiano et al
EPI_ISL_421837,"Respiratory Virus Unit, Microbiology Services Colindale, Public Health England","Respiratory Virus Unit, Microbiology Services Colindale, Public Health England",Monica Galiano et al
EPI_ISL_421838,"Respiratory Virus Unit, Microbiology Services Colindale, Public Health England","Respiratory Virus Unit, Microbiology Services Colindale, Public Health England",Monica Galiano et al
EPI_ISL_421839,"Respiratory Virus Unit, Microbiology Services Colindale, Public Health England","Respiratory Virus Unit, Microbiology Services Colindale, Public Health England",Monica Galiano et al
EPI_ISL_423326,"Respiratory Virus Unit, Microbiology Services Colindale, Public Health England","Respiratory Virus Unit, Microbiology Services Colindale, Public Health England",Monica Galiano et al
EPI_ISL_423327,"Respiratory Virus Unit, Microbiology Services Colindale, Public Health England","Respiratory Virus Unit, Microbiology Services Colindale, Public Health England",Monica Galiano et al
EPI_ISL_423328,"Respiratory Virus Unit, Microbiology Services Colindale, Public Health England","Respiratory Virus Unit, Microbiology Services Colindale, Public Health England",Monica Galiano et al
EPI_ISL_421840,"Respiratory Virus Unit, Microbiology Services Colindale, Public Health England","Respiratory Virus Unit, Microbiology Services Colindale, Public Health England",Monica Galiano et al
EPI_ISL_421841,"Respiratory Virus Unit, Microbiology Services Colindale, Public Health England","Respiratory Virus Unit, Microbiology Services Colindale, Public Health England",Monica Galiano et al
EPI_ISL_421842,"Respiratory Virus Unit, Microbiology Services Colindale, Public Health England","Respiratory Virus Unit, Microbiology Services Colindale, Public Health England",Monica Galiano et al
EPI_ISL_421843,"Respiratory Virus Unit, Microbiology Services Colindale, Public Health England","Respiratory Virus Unit, Microbiology Services Colindale, Public Health England",Monica Galiano et al
EPI_ISL_421844,"Respiratory Virus Unit, Microbiology Services Colindale, Public Health England","Respiratory Virus Unit, Microbiology Services Colindale, Public Health England",Monica Galiano et al
EPI_ISL_421845,"Respiratory Virus Unit, Microbiology Services Colindale, Public Health England","Respiratory Virus Unit, Microbiology Services Colindale, Public Health England",Monica Galiano et al
EPI_ISL_421846,"Respiratory Virus Unit, Microbiology Services Colindale, Public Health England","Respiratory Virus Unit, Microbiology Services Colindale, Public Health England",Monica Galiano et al
EPI_ISL_421847,"Respiratory Virus Unit, Microbiology Services Colindale, Public Health England","Respiratory Virus Unit, Microbiology Services Colindale, Public Health England",Monica Galiano et al
EPI_ISL_423329,"Respiratory Virus Unit, Microbiology Services Colindale, Public Health England","Respiratory Virus Unit, Microbiology Services Colindale, Public Health England",Monica Galiano et al
EPI_ISL_423330,"Respiratory Virus Unit, Microbiology Services Colindale, Public Health England","Respiratory Virus Unit, Microbiology Services Colindale, Public Health England",Monica Galiano et al
EPI_ISL_423331,"Respiratory Virus Unit, Microbiology Services Colindale, Public Health England","Respiratory Virus Unit, Microbiology Services Colindale, Public Health England",Monica Galiano et al
EPI_ISL_423332,"Respiratory Virus Unit, Microbiology Services Colindale, Public Health England","Respiratory Virus Unit, Microbiology Services Colindale, Public Health England",Monica Galiano et al
EPI_ISL_423333,"Respiratory Virus Unit, Microbiology Services Colindale, Public Health England","Respiratory Virus Unit, Microbiology Services Colindale, Public Health England",Monica Galiano et al
EPI_ISL_423334,"Respiratory Virus Unit, Microbiology Services Colindale, Public Health England","Respiratory Virus Unit, Microbiology Services Colindale, Public Health England",Monica Galiano et al
EPI_ISL_423335,"Respiratory Virus Unit, Microbiology Services Colindale, Public Health England","Respiratory Virus Unit, Microbiology Services Colindale, Public Health England",Monica Galiano et al
EPI_ISL_423336,"Respiratory Virus Unit, Microbiology Services Colindale, Public Health England","Respiratory Virus Unit, Microbiology Services Colindale, Public Health England",Monica Galiano et al
EPI_ISL_423337,"Respiratory Virus Unit, Microbiology Services Colindale, Public Health England","Respiratory Virus Unit, Microbiology Services Colindale, Public Health England",Monica Galiano et al
EPI_ISL_421848,"Respiratory Virus Unit, Microbiology Services Colindale, Public Health England","Respiratory Virus Unit, Microbiology Services Colindale, Public Health England",Monica Galiano et al
EPI_ISL_421849,"Respiratory Virus Unit, Microbiology Services Colindale, Public Health England","Respiratory Virus Unit, Microbiology Services Colindale, Public Health England",Monica Galiano et al
EPI_ISL_421850,"Respiratory Virus Unit, Microbiology Services Colindale, Public Health England","Respiratory Virus Unit, Microbiology Services Colindale, Public Health England",Monica Galiano et al
EPI_ISL_421851,"Respiratory Virus Unit, Microbiology Services Colindale, Public Health England","Respiratory Virus Unit, Microbiology Services Colindale, Public Health England",Monica Galiano et al
EPI_ISL_421852,"Respiratory Virus Unit, Microbiology Services Colindale, Public Health England","Respiratory Virus Unit, Microbiology Services Colindale, Public Health England",Monica Galiano et al
EPI_ISL_421853,"Respiratory Virus Unit, Microbiology Services Colindale, Public Health England","Respiratory Virus Unit, Microbiology Services Colindale, Public Health England",Monica Galiano et al
EPI_ISL_421854,"Respiratory Virus Unit, Microbiology Services Colindale, Public Health England","Respiratory Virus Unit, Microbiology Services Colindale, Public Health England",Monica Galiano et al
EPI_ISL_421855,"Respiratory Virus Unit, Microbiology Services Colindale, Public Health England","Respiratory Virus Unit, Microbiology Services Colindale, Public Health England",Monica Galiano et al
EPI_ISL_421856,"Respiratory Virus Unit, Microbiology Services Colindale, Public Health England","Respiratory Virus Unit, Microbiology Services Colindale, Public Health England",Monica Galiano et al
EPI_ISL_421857,"Respiratory Virus Unit, Microbiology Services Colindale, Public Health England","Respiratory Virus Unit, Microbiology Services Colindale, Public Health England",Monica Galiano et al
EPI_ISL_421858,"Respiratory Virus Unit, Microbiology Services Colindale, Public Health England","Respiratory Virus Unit, Microbiology Services Colindale, Public Health England",Monica Galiano et al
EPI_ISL_420658,"Respiratory Virus Unit, Microbiology Services Colindale, Public Health England","Respiratory Virus Unit, Microbiology Services Colindale, Public Health England",Monica Galiano et al
EPI_ISL_421859,"Respiratory Virus Unit, Microbiology Services Colindale, Public Health England","Respiratory Virus Unit, Microbiology Services Colindale, Public Health England",Monica Galiano et al
EPI_ISL_420659,"Respiratory Virus Unit, Microbiology Services Colindale, Public Health England","Respiratory Virus Unit, Microbiology Services Colindale, Public Health England",Monica Galiano et al
EPI_ISL_421860,"Respiratory Virus Unit, Microbiology Services Colindale, Public Health England","Respiratory Virus Unit, Microbiology Services Colindale, Public Health England",Monica Galiano et al
EPI_ISL_421861,"Respiratory Virus Unit, Microbiology Services Colindale, Public Health England","Respiratory Virus Unit, Microbiology Services Colindale, Public Health England",Monica Galiano et al
EPI_ISL_421862,"Respiratory Virus Unit, Microbiology Services Colindale, Public Health England","Respiratory Virus Unit, Microbiology Services Colindale, Public Health England",Monica Galiano et al
EPI_ISL_421863,"Respiratory Virus Unit, Microbiology Services Colindale, Public Health England","Respiratory Virus Unit, Microbiology Services Colindale, Public Health England",Monica Galiano et al
EPI_ISL_421864,"Respiratory Virus Unit, Microbiology Services Colindale, Public Health England","Respiratory Virus Unit, Microbiology Services Colindale, Public Health England",Monica Galiano et al
EPI_ISL_421865,"Respiratory Virus Unit, Microbiology Services Colindale, Public Health England","Respiratory Virus Unit, Microbiology Services Colindale, Public Health England",Monica Galiano et al
EPI_ISL_421866,"Respiratory Virus Unit, Microbiology Services Colindale, Public Health England","Respiratory Virus Unit, Microbiology Services Colindale, Public Health England",Monica Galiano et al
EPI_ISL_421867,"Respiratory Virus Unit, Microbiology Services Colindale, Public Health England","Respiratory Virus Unit, Microbiology Services Colindale, Public Health England",Monica Galiano et al
EPI_ISL_421868,"Respiratory Virus Unit, Microbiology Services Colindale, Public Health England","Respiratory Virus Unit, Microbiology Services Colindale, Public Health England",Monica Galiano et al
EPI_ISL_421869,"Respiratory Virus Unit, Microbiology Services Colindale, Public Health England","Respiratory Virus Unit, Microbiology Services Colindale, Public Health England",Monica Galiano et al
EPI_ISL_421870,"Respiratory Virus Unit, Microbiology Services Colindale, Public Health England","Respiratory Virus Unit, Microbiology Services Colindale, Public Health England",Monica Galiano et al
EPI_ISL_421871,"Respiratory Virus Unit, Microbiology Services Colindale, Public Health England","Respiratory Virus Unit, Microbiology Services Colindale, Public Health England",Monica Galiano et al
EPI_ISL_421872,"Respiratory Virus Unit, Microbiology Services Colindale, Public Health England","Respiratory Virus Unit, Microbiology Services Colindale, Public Health England",Monica Galiano et al
EPI_ISL_421873,"Respiratory Virus Unit, Microbiology Services Colindale, Public Health England","Respiratory Virus Unit, Microbiology Services Colindale, Public Health England",Monica Galiano et al
EPI_ISL_421874,"Respiratory Virus Unit, Microbiology Services Colindale, Public Health England","Respiratory Virus Unit, Microbiology Services Colindale, Public Health England",Monica Galiano et al
EPI_ISL_420660,"Respiratory Virus Unit, Microbiology Services Colindale, Public Health England","Respiratory Virus Unit, Microbiology Services Colindale, Public Health England",Monica Galiano et al
EPI_ISL_421875,"Respiratory Virus Unit, Microbiology Services Colindale, Public Health England","Respiratory Virus Unit, Microbiology Services Colindale, Public Health England",Monica Galiano et al
EPI_ISL_421876,"Respiratory Virus Unit, Microbiology Services Colindale, Public Health England","Respiratory Virus Unit, Microbiology Services Colindale, Public Health England",Monica Galiano et al
EPI_ISL_420661,"Respiratory Virus Unit, Microbiology Services Colindale, Public Health England","Respiratory Virus Unit, Microbiology Services Colindale, Public Health England",Monica Galiano et al
EPI_ISL_420662,"Respiratory Virus Unit, Microbiology Services Colindale, Public Health England","Respiratory Virus Unit, Microbiology Services Colindale, Public Health England",Monica Galiano et al
EPI_ISL_421877,"Respiratory Virus Unit, Microbiology Services Colindale, Public Health England","Respiratory Virus Unit, Microbiology Services Colindale, Public Health England",Monica Galiano et al
EPI_ISL_421878,"Respiratory Virus Unit, Microbiology Services Colindale, Public Health England","Respiratory Virus Unit, Microbiology Services Colindale, Public Health England",Monica Galiano et al
EPI_ISL_423340,"Respiratory Virus Unit, Microbiology Services Colindale, Public Health England","Respiratory Virus Unit, Microbiology Services Colindale, Public Health England",Monica Galiano et al
EPI_ISL_423341,"Respiratory Virus Unit, Microbiology Services Colindale, Public Health England","Respiratory Virus Unit, Microbiology Services Colindale, Public Health England",Monica Galiano et al
EPI_ISL_423342,"Respiratory Virus Unit, Microbiology Services Colindale, Public Health England","Respiratory Virus Unit, Microbiology Services Colindale, Public Health England",Monica Galiano et al
EPI_ISL_423343,"Respiratory Virus Unit, Microbiology Services Colindale, Public Health England","Respiratory Virus Unit, Microbiology Services Colindale, Public Health England",Monica Galiano et al
EPI_ISL_423344,"Respiratory Virus Unit, Microbiology Services Colindale, Public Health England","Respiratory Virus Unit, Microbiology Services Colindale, Public Health England",Monica Galiano et al
EPI_ISL_423345,"Respiratory Virus Unit, Microbiology Services Colindale, Public Health England","Respiratory Virus Unit, Microbiology Services Colindale, Public Health England",Monica Galiano et al
EPI_ISL_423346,"Respiratory Virus Unit, Microbiology Services Colindale, Public Health England","Respiratory Virus Unit, Microbiology Services Colindale, Public Health England",Monica Galiano et al
EPI_ISL_423347,"Respiratory Virus Unit, Microbiology Services Colindale, Public Health England","Respiratory Virus Unit, Microbiology Services Colindale, Public Health England",Monica Galiano et al
EPI_ISL_423348,"Respiratory Virus Unit, Microbiology Services Colindale, Public Health England","Respiratory Virus Unit, Microbiology Services Colindale, Public Health England",Monica Galiano et al
EPI_ISL_423349,"Respiratory Virus Unit, Microbiology Services Colindale, Public Health England","Respiratory Virus Unit, Microbiology Services Colindale, Public Health England",Monica Galiano et al
EPI_ISL_420523,"Respiratory Virus Unit, Microbiology Services Colindale, Public Health England","Respiratory Virus Unit, Microbiology Services Colindale, Public Health England",Monica Galiano et al
EPI_ISL_420524,"Respiratory Virus Unit, Microbiology Services Colindale, Public Health England","Respiratory Virus Unit, Microbiology Services Colindale, Public Health England",Monica Galiano et al
EPI_ISL_420525,"Respiratory Virus Unit, Microbiology Services Colindale, Public Health England","Respiratory Virus Unit, Microbiology Services Colindale, Public Health England",Monica Galiano et al
EPI_ISL_420663,"Respiratory Virus Unit, Microbiology Services Colindale, Public Health England","Respiratory Virus Unit, Microbiology Services Colindale, Public Health England",Monica Galiano et al
EPI_ISL_421879,"Respiratory Virus Unit, Microbiology Services Colindale, Public Health England","Respiratory Virus Unit, Microbiology Services Colindale, Public Health England",Monica Galiano et al
EPI_ISL_420664,"Respiratory Virus Unit, Microbiology Services Colindale, Public Health England","Respiratory Virus Unit, Microbiology Services Colindale, Public Health England",Monica Galiano et al
EPI_ISL_421880,"Respiratory Virus Unit, Microbiology Services Colindale, Public Health England","Respiratory Virus Unit, Microbiology Services Colindale, Public Health England",Monica Galiano et al
EPI_ISL_421881,"Respiratory Virus Unit, Microbiology Services Colindale, Public Health England","Respiratory Virus Unit, Microbiology Services Colindale, Public Health England",Monica Galiano et al
EPI_ISL_421882,"Respiratory Virus Unit, Microbiology Services Colindale, Public Health England","Respiratory Virus Unit, Microbiology Services Colindale, Public Health England",Monica Galiano et al
EPI_ISL_421883,"Respiratory Virus Unit, Microbiology Services Colindale, Public Health England","Respiratory Virus Unit, Microbiology Services Colindale, Public Health England",Monica Galiano et al
EPI_ISL_421884,"Respiratory Virus Unit, Microbiology Services Colindale, Public Health England","Respiratory Virus Unit, Microbiology Services Colindale, Public Health England",Monica Galiano et al
EPI_ISL_421885,"Respiratory Virus Unit, Microbiology Services Colindale, Public Health England","Respiratory Virus Unit, Microbiology Services Colindale, Public Health England",Monica Galiano et al
EPI_ISL_421886,"Respiratory Virus Unit, Microbiology Services Colindale, Public Health England","Respiratory Virus Unit, Microbiology Services Colindale, Public Health England",Monica Galiano et al
EPI_ISL_421887,"Respiratory Virus Unit, Microbiology Services Colindale, Public Health England","Respiratory Virus Unit, Microbiology Services Colindale, Public Health England",Monica Galiano et al
EPI_ISL_421888,"Respiratory Virus Unit, Microbiology Services Colindale, Public Health England","Respiratory Virus Unit, Microbiology Services Colindale, Public Health England",Monica Galiano et al
EPI_ISL_421889,"Respiratory Virus Unit, Microbiology Services Colindale, Public Health England","Respiratory Virus Unit, Microbiology Services Colindale, Public Health England",Monica Galiano et al
EPI_ISL_421890,"Respiratory Virus Unit, Microbiology Services Colindale, Public Health England","Respiratory Virus Unit, Microbiology Services Colindale, Public Health England",Monica Galiano et al
EPI_ISL_421891,"Respiratory Virus Unit, Microbiology Services Colindale, Public Health England","Respiratory Virus Unit, Microbiology Services Colindale, Public Health England",Monica Galiano et al
EPI_ISL_421892,"Respiratory Virus Unit, Microbiology Services Colindale, Public Health England","Respiratory Virus Unit, Microbiology Services Colindale, Public Health England",Monica Galiano et al
EPI_ISL_422436,"Respiratory Virus Unit, Microbiology Services Colindale, Public Health England","Respiratory Virus Unit, Microbiology Services Colindale, Public Health England",Monica Galiano et al
EPI_ISL_421893,"Respiratory Virus Unit, Microbiology Services Colindale, Public Health England","Respiratory Virus Unit, Microbiology Services Colindale, Public Health England",Monica Galiano et al
EPI_ISL_421894,"Respiratory Virus Unit, Microbiology Services Colindale, Public Health England","Respiratory Virus Unit, Microbiology Services Colindale, Public Health England",Monica Galiano et al
EPI_ISL_421895,"Respiratory Virus Unit, Microbiology Services Colindale, Public Health England","Respiratory Virus Unit, Microbiology Services Colindale, Public Health England",Monica Galiano et al
EPI_ISL_421896,"Respiratory Virus Unit, Microbiology Services Colindale, Public Health England","Respiratory Virus Unit, Microbiology Services Colindale, Public Health England",Monica Galiano et al
EPI_ISL_421897,"Respiratory Virus Unit, Microbiology Services Colindale, Public Health England","Respiratory Virus Unit, Microbiology Services Colindale, Public Health England",Monica Galiano et al
EPI_ISL_421898,"Respiratory Virus Unit, Microbiology Services Colindale, Public Health England","Respiratory Virus Unit, Microbiology Services Colindale, Public Health England",Monica Galiano et al
EPI_ISL_421899,"Respiratory Virus Unit, Microbiology Services Colindale, Public Health England","Respiratory Virus Unit, Microbiology Services Colindale, Public Health England",Monica Galiano et al
EPI_ISL_421900,"Respiratory Virus Unit, Microbiology Services Colindale, Public Health England","Respiratory Virus Unit, Microbiology Services Colindale, Public Health England",Monica Galiano et al
EPI_ISL_421901,"Respiratory Virus Unit, Microbiology Services Colindale, Public Health England","Respiratory Virus Unit, Microbiology Services Colindale, Public Health England",Monica Galiano et al
EPI_ISL_421902,"Respiratory Virus Unit, Microbiology Services Colindale, Public Health England","Respiratory Virus Unit, Microbiology Services Colindale, Public Health England",Monica Galiano et al
EPI_ISL_421903,"Respiratory Virus Unit, Microbiology Services Colindale, Public Health England","Respiratory Virus Unit, Microbiology Services Colindale, Public Health England",Monica Galiano et al
EPI_ISL_421904,"Respiratory Virus Unit, Microbiology Services Colindale, Public Health England","Respiratory Virus Unit, Microbiology Services Colindale, Public Health England",Monica Galiano et al
EPI_ISL_421905,"Respiratory Virus Unit, Microbiology Services Colindale, Public Health England","Respiratory Virus Unit, Microbiology Services Colindale, Public Health England",Monica Galiano et al
EPI_ISL_421906,"Respiratory Virus Unit, Microbiology Services Colindale, Public Health England","Respiratory Virus Unit, Microbiology Services Colindale, Public Health England",Monica Galiano et al
EPI_ISL_421907,"Respiratory Virus Unit, Microbiology Services Colindale, Public Health England","Respiratory Virus Unit, Microbiology Services Colindale, Public Health England",Monica Galiano et al
EPI_ISL_421908,"Respiratory Virus Unit, Microbiology Services Colindale, Public Health England","Respiratory Virus Unit, Microbiology Services Colindale, Public Health England",Monica Galiano et al
EPI_ISL_421909,"Respiratory Virus Unit, Microbiology Services Colindale, Public Health England","Respiratory Virus Unit, Microbiology Services Colindale, Public Health England",Monica Galiano et al
EPI_ISL_421910,"Respiratory Virus Unit, Microbiology Services Colindale, Public Health England","Respiratory Virus Unit, Microbiology Services Colindale, Public Health England",Monica Galiano et al
EPI_ISL_421911,"Respiratory Virus Unit, Microbiology Services Colindale, Public Health England","Respiratory Virus Unit, Microbiology Services Colindale, Public Health England",Monica Galiano et al
EPI_ISL_420665,"Respiratory Virus Unit, Microbiology Services Colindale, Public Health England","Respiratory Virus Unit, Microbiology Services Colindale, Public Health England",Monica Galiano et al
EPI_ISL_420666,"Respiratory Virus Unit, Microbiology Services Colindale, Public Health England","Respiratory Virus Unit, Microbiology Services Colindale, Public Health England",Monica Galiano et al
EPI_ISL_420667,"Respiratory Virus Unit, Microbiology Services Colindale, Public Health England","Respiratory Virus Unit, Microbiology Services Colindale, Public Health England",Monica Galiano et al
EPI_ISL_421912,"Respiratory Virus Unit, Microbiology Services Colindale, Public Health England","Respiratory Virus Unit, Microbiology Services Colindale, Public Health England",Monica Galiano et al
EPI_ISL_421913,"Respiratory Virus Unit, Microbiology Services Colindale, Public Health England","Respiratory Virus Unit, Microbiology Services Colindale, Public Health England",Monica Galiano et al
EPI_ISL_421914,"Respiratory Virus Unit, Microbiology Services Colindale, Public Health England","Respiratory Virus Unit, Microbiology Services Colindale, Public Health England",Monica Galiano et al
EPI_ISL_421915,"Respiratory Virus Unit, Microbiology Services Colindale, Public Health England","Respiratory Virus Unit, Microbiology Services Colindale, Public Health England",Monica Galiano et al
EPI_ISL_421916,"Respiratory Virus Unit, Microbiology Services Colindale, Public Health England","Respiratory Virus Unit, Microbiology Services Colindale, Public Health England",Monica Galiano et al
EPI_ISL_421918,"Respiratory Virus Unit, Microbiology Services Colindale, Public Health England","Respiratory Virus Unit, Microbiology Services Colindale, Public Health England",Monica Galiano et al
EPI_ISL_421919,"Respiratory Virus Unit, Microbiology Services Colindale, Public Health England","Respiratory Virus Unit, Microbiology Services Colindale, Public Health England",Monica Galiano et al
EPI_ISL_421920,"Respiratory Virus Unit, Microbiology Services Colindale, Public Health England","Respiratory Virus Unit, Microbiology Services Colindale, Public Health England",Monica Galiano et al
EPI_ISL_421921,"Respiratory Virus Unit, Microbiology Services Colindale, Public Health England","Respiratory Virus Unit, Microbiology Services Colindale, Public Health England",Monica Galiano et al
EPI_ISL_420668,"Respiratory Virus Unit, Microbiology Services Colindale, Public Health England","Respiratory Virus Unit, Microbiology Services Colindale, Public Health England",Monica Galiano et al
EPI_ISL_420669,"Respiratory Virus Unit, Microbiology Services Colindale, Public Health England","Respiratory Virus Unit, Microbiology Services Colindale, Public Health England",Monica Galiano et al
EPI_ISL_421922,"Respiratory Virus Unit, Microbiology Services Colindale, Public Health England","Respiratory Virus Unit, Microbiology Services Colindale, Public Health England",Monica Galiano et al
EPI_ISL_421923,"Respiratory Virus Unit, Microbiology Services Colindale, Public Health England","Respiratory Virus Unit, Microbiology Services Colindale, Public Health England",Monica Galiano et al
EPI_ISL_420670,"Respiratory Virus Unit, Microbiology Services Colindale, Public Health England","Respiratory Virus Unit, Microbiology Services Colindale, Public Health England",Monica Galiano et al
EPI_ISL_420671,"Respiratory Virus Unit, Microbiology Services Colindale, Public Health England","Respiratory Virus Unit, Microbiology Services Colindale, Public Health England",Monica Galiano et al
EPI_ISL_420672,"Respiratory Virus Unit, Microbiology Services Colindale, Public Health England","Respiratory Virus Unit, Microbiology Services Colindale, Public Health England",Monica Galiano et al
EPI_ISL_420673,"Respiratory Virus Unit, Microbiology Services Colindale, Public Health England","Respiratory Virus Unit, Microbiology Services Colindale, Public Health England",Monica Galiano et al
EPI_ISL_420674,"Respiratory Virus Unit, Microbiology Services Colindale, Public Health England","Respiratory Virus Unit, Microbiology Services Colindale, Public Health England",Monica Galiano et al
EPI_ISL_420675,"Respiratory Virus Unit, Microbiology Services Colindale, Public Health England","Respiratory Virus Unit, Microbiology Services Colindale, Public Health England",Monica Galiano et al
EPI_ISL_420676,"Respiratory Virus Unit, Microbiology Services Colindale, Public Health England","Respiratory Virus Unit, Microbiology Services Colindale, Public Health England",Monica Galiano et al
EPI_ISL_420677,"Respiratory Virus Unit, Microbiology Services Colindale, Public Health England","Respiratory Virus Unit, Microbiology Services Colindale, Public Health England",Monica Galiano et al
EPI_ISL_420678,"Respiratory Virus Unit, Microbiology Services Colindale, Public Health England","Respiratory Virus Unit, Microbiology Services Colindale, Public Health England",Monica Galiano et al
EPI_ISL_420679,"Respiratory Virus Unit, Microbiology Services Colindale, Public Health England","Respiratory Virus Unit, Microbiology Services Colindale, Public Health England",Monica Galiano et al
EPI_ISL_420680,"Respiratory Virus Unit, Microbiology Services Colindale, Public Health England","Respiratory Virus Unit, Microbiology Services Colindale, Public Health England",Monica Galiano et al
EPI_ISL_420681,"Respiratory Virus Unit, Microbiology Services Colindale, Public Health England","Respiratory Virus Unit, Microbiology Services Colindale, Public Health England",Monica Galiano et al
EPI_ISL_420682,"Respiratory Virus Unit, Microbiology Services Colindale, Public Health England","Respiratory Virus Unit, Microbiology Services Colindale, Public Health England",Monica Galiano et al
EPI_ISL_420683,"Respiratory Virus Unit, Microbiology Services Colindale, Public Health England","Respiratory Virus Unit, Microbiology Services Colindale, Public Health England",Monica Galiano et al
EPI_ISL_420684,"Respiratory Virus Unit, Microbiology Services Colindale, Public Health England","Respiratory Virus Unit, Microbiology Services Colindale, Public Health England",Monica Galiano et al
EPI_ISL_420685,"Respiratory Virus Unit, Microbiology Services Colindale, Public Health England","Respiratory Virus Unit, Microbiology Services Colindale, Public Health England",Monica Galiano et al
EPI_ISL_420686,"Respiratory Virus Unit, Microbiology Services Colindale, Public Health England","Respiratory Virus Unit, Microbiology Services Colindale, Public Health England",Monica Galiano et al
EPI_ISL_420687,"Respiratory Virus Unit, Microbiology Services Colindale, Public Health England","Respiratory Virus Unit, Microbiology Services Colindale, Public Health England",Monica Galiano et al
EPI_ISL_420688,"Respiratory Virus Unit, Microbiology Services Colindale, Public Health England","Respiratory Virus Unit, Microbiology Services Colindale, Public Health England",Monica Galiano et al
EPI_ISL_420689,"Respiratory Virus Unit, Microbiology Services Colindale, Public Health England","Respiratory Virus Unit, Microbiology Services Colindale, Public Health England",Monica Galiano et al
EPI_ISL_420690,"Respiratory Virus Unit, Microbiology Services Colindale, Public Health England","Respiratory Virus Unit, Microbiology Services Colindale, Public Health England",Monica Galiano et al
EPI_ISL_420691,"Respiratory Virus Unit, Microbiology Services Colindale, Public Health England","Respiratory Virus Unit, Microbiology Services Colindale, Public Health England",Monica Galiano et al
EPI_ISL_420692,"Respiratory Virus Unit, Microbiology Services Colindale, Public Health England","Respiratory Virus Unit, Microbiology Services Colindale, Public Health England",Monica Galiano et al
EPI_ISL_420693,"Respiratory Virus Unit, Microbiology Services Colindale, Public Health England","Respiratory Virus Unit, Microbiology Services Colindale, Public Health England",Monica Galiano et al
EPI_ISL_420694,"Respiratory Virus Unit, Microbiology Services Colindale, Public Health England","Respiratory Virus Unit, Microbiology Services Colindale, Public Health England",Monica Galiano et al
EPI_ISL_420695,"Respiratory Virus Unit, Microbiology Services Colindale, Public Health England","Respiratory Virus Unit, Microbiology Services Colindale, Public Health England",Monica Galiano et al
EPI_ISL_420696,"Respiratory Virus Unit, Microbiology Services Colindale, Public Health England","Respiratory Virus Unit, Microbiology Services Colindale, Public Health England",Monica Galiano et al
EPI_ISL_420697,"Respiratory Virus Unit, Microbiology Services Colindale, Public Health England","Respiratory Virus Unit, Microbiology Services Colindale, Public Health England",Monica Galiano et al
EPI_ISL_420698,"Respiratory Virus Unit, Microbiology Services Colindale, Public Health England","Respiratory Virus Unit, Microbiology Services Colindale, Public Health England",Monica Galiano et al
EPI_ISL_420526,"Respiratory Virus Unit, Microbiology Services Colindale, Public Health England","Respiratory Virus Unit, Microbiology Services Colindale, Public Health England",Monica Galiano et al
EPI_ISL_420699,"Respiratory Virus Unit, Microbiology Services Colindale, Public Health England","Respiratory Virus Unit, Microbiology Services Colindale, Public Health England",Monica Galiano et al
EPI_ISL_420527,"Respiratory Virus Unit, Microbiology Services Colindale, Public Health England","Respiratory Virus Unit, Microbiology Services Colindale, Public Health England",Monica Galiano et al
EPI_ISL_420700,"Respiratory Virus Unit, Microbiology Services Colindale, Public Health England","Respiratory Virus Unit, Microbiology Services Colindale, Public Health England",Monica Galiano et al
EPI_ISL_420528,"Respiratory Virus Unit, Microbiology Services Colindale, Public Health England","Respiratory Virus Unit, Microbiology Services Colindale, Public Health England",Monica Galiano et al
EPI_ISL_420701,"Respiratory Virus Unit, Microbiology Services Colindale, Public Health England","Respiratory Virus Unit, Microbiology Services Colindale, Public Health England",Monica Galiano et al
EPI_ISL_420529,"Respiratory Virus Unit, Microbiology Services Colindale, Public Health England","Respiratory Virus Unit, Microbiology Services Colindale, Public Health England",Monica Galiano et al
EPI_ISL_420702,"Respiratory Virus Unit, Microbiology Services Colindale, Public Health England","Respiratory Virus Unit, Microbiology Services Colindale, Public Health England",Monica Galiano et al
EPI_ISL_420530,"Respiratory Virus Unit, Microbiology Services Colindale, Public Health England","Respiratory Virus Unit, Microbiology Services Colindale, Public Health England",Monica Galiano et al
EPI_ISL_420704,"Respiratory Virus Unit, Microbiology Services Colindale, Public Health England","Respiratory Virus Unit, Microbiology Services Colindale, Public Health England",Monica Galiano et al
EPI_ISL_420705,"Respiratory Virus Unit, Microbiology Services Colindale, Public Health England","Respiratory Virus Unit, Microbiology Services Colindale, Public Health England",Monica Galiano et al
EPI_ISL_420706,"Respiratory Virus Unit, Microbiology Services Colindale, Public Health England","Respiratory Virus Unit, Microbiology Services Colindale, Public Health England",Monica Galiano et al
EPI_ISL_420707,"Respiratory Virus Unit, Microbiology Services Colindale, Public Health England","Respiratory Virus Unit, Microbiology Services Colindale, Public Health England",Monica Galiano et al
EPI_ISL_420708,"Respiratory Virus Unit, Microbiology Services Colindale, Public Health England","Respiratory Virus Unit, Microbiology Services Colindale, Public Health England",Monica Galiano et al
EPI_ISL_420709,"Respiratory Virus Unit, Microbiology Services Colindale, Public Health England","Respiratory Virus Unit, Microbiology Services Colindale, Public Health England",Monica Galiano et al
EPI_ISL_420710,"Respiratory Virus Unit, Microbiology Services Colindale, Public Health England","Respiratory Virus Unit, Microbiology Services Colindale, Public Health England",Monica Galiano et al
EPI_ISL_420711,"Respiratory Virus Unit, Microbiology Services Colindale, Public Health England","Respiratory Virus Unit, Microbiology Services Colindale, Public Health England",Monica Galiano et al
EPI_ISL_420712,"Respiratory Virus Unit, Microbiology Services Colindale, Public Health England","Respiratory Virus Unit, Microbiology Services Colindale, Public Health England",Monica Galiano et al
EPI_ISL_420713,"Respiratory Virus Unit, Microbiology Services Colindale, Public Health England","Respiratory Virus Unit, Microbiology Services Colindale, Public Health England",Monica Galiano et al
EPI_ISL_420714,"Respiratory Virus Unit, Microbiology Services Colindale, Public Health England","Respiratory Virus Unit, Microbiology Services Colindale, Public Health England",Monica Galiano et al
EPI_ISL_420715,"Respiratory Virus Unit, Microbiology Services Colindale, Public Health England","Respiratory Virus Unit, Microbiology Services Colindale, Public Health England",Monica Galiano et al
EPI_ISL_420716,"Respiratory Virus Unit, Microbiology Services Colindale, Public Health England","Respiratory Virus Unit, Microbiology Services Colindale, Public Health England",Monica Galiano et al
EPI_ISL_420717,"Respiratory Virus Unit, Microbiology Services Colindale, Public Health England","Respiratory Virus Unit, Microbiology Services Colindale, Public Health England",Monica Galiano et al
EPI_ISL_420718,"Respiratory Virus Unit, Microbiology Services Colindale, Public Health England","Respiratory Virus Unit, Microbiology Services Colindale, Public Health England",Monica Galiano et al
EPI_ISL_420719,"Respiratory Virus Unit, Microbiology Services Colindale, Public Health England","Respiratory Virus Unit, Microbiology Services Colindale, Public Health England",Monica Galiano et al
EPI_ISL_420720,"Respiratory Virus Unit, Microbiology Services Colindale, Public Health England","Respiratory Virus Unit, Microbiology Services Colindale, Public Health England",Monica Galiano et al
EPI_ISL_420721,"Respiratory Virus Unit, Microbiology Services Colindale, Public Health England","Respiratory Virus Unit, Microbiology Services Colindale, Public Health England",Monica Galiano et al
EPI_ISL_420722,"Respiratory Virus Unit, Microbiology Services Colindale, Public Health England","Respiratory Virus Unit, Microbiology Services Colindale, Public Health England",Monica Galiano et al
EPI_ISL_420723,"Respiratory Virus Unit, Microbiology Services Colindale, Public Health England","Respiratory Virus Unit, Microbiology Services Colindale, Public Health England",Monica Galiano et al
EPI_ISL_420724,"Respiratory Virus Unit, Microbiology Services Colindale, Public Health England","Respiratory Virus Unit, Microbiology Services Colindale, Public Health England",Monica Galiano et al
EPI_ISL_420725,"Respiratory Virus Unit, Microbiology Services Colindale, Public Health England","Respiratory Virus Unit, Microbiology Services Colindale, Public Health England",Monica Galiano et al
EPI_ISL_420726,"Respiratory Virus Unit, Microbiology Services Colindale, Public Health England","Respiratory Virus Unit, Microbiology Services Colindale, Public Health England",Monica Galiano et al
EPI_ISL_420727,"Respiratory Virus Unit, Microbiology Services Colindale, Public Health England","Respiratory Virus Unit, Microbiology Services Colindale, Public Health England",Monica Galiano et al
EPI_ISL_420728,"Respiratory Virus Unit, Microbiology Services Colindale, Public Health England","Respiratory Virus Unit, Microbiology Services Colindale, Public Health England",Monica Galiano et al
EPI_ISL_420729,"Respiratory Virus Unit, Microbiology Services Colindale, Public Health England","Respiratory Virus Unit, Microbiology Services Colindale, Public Health England",Monica Galiano et al
EPI_ISL_420730,"Respiratory Virus Unit, Microbiology Services Colindale, Public Health England","Respiratory Virus Unit, Microbiology Services Colindale, Public Health England",Monica Galiano et al
EPI_ISL_420731,"Respiratory Virus Unit, Microbiology Services Colindale, Public Health England","Respiratory Virus Unit, Microbiology Services Colindale, Public Health England",Monica Galiano et al
EPI_ISL_420732,"Respiratory Virus Unit, Microbiology Services Colindale, Public Health England","Respiratory Virus Unit, Microbiology Services Colindale, Public Health England",Monica Galiano et al
EPI_ISL_420733,"Respiratory Virus Unit, Microbiology Services Colindale, Public Health England","Respiratory Virus Unit, Microbiology Services Colindale, Public Health England",Monica Galiano et al
EPI_ISL_423350,"Respiratory Virus Unit, Microbiology Services Colindale, Public Health England","Respiratory Virus Unit, Microbiology Services Colindale, Public Health England",Monica Galiano et al
EPI_ISL_420734,"Respiratory Virus Unit, Microbiology Services Colindale, Public Health England","Respiratory Virus Unit, Microbiology Services Colindale, Public Health England",Monica Galiano et al
EPI_ISL_420735,"Respiratory Virus Unit, Microbiology Services Colindale, Public Health England","Respiratory Virus Unit, Microbiology Services Colindale, Public Health England",Monica Galiano et al
EPI_ISL_420736,"Respiratory Virus Unit, Microbiology Services Colindale, Public Health England","Respiratory Virus Unit, Microbiology Services Colindale, Public Health England",Monica Galiano et al
EPI_ISL_420738,"Respiratory Virus Unit, Microbiology Services Colindale, Public Health England","Respiratory Virus Unit, Microbiology Services Colindale, Public Health England",Monica Galiano et al
EPI_ISL_420739,"Respiratory Virus Unit, Microbiology Services Colindale, Public Health England","Respiratory Virus Unit, Microbiology Services Colindale, Public Health England",Monica Galiano et al
EPI_ISL_420740,"Respiratory Virus Unit, Microbiology Services Colindale, Public Health England","Respiratory Virus Unit, Microbiology Services Colindale, Public Health England",Monica Galiano et al
EPI_ISL_420741,"Respiratory Virus Unit, Microbiology Services Colindale, Public Health England","Respiratory Virus Unit, Microbiology Services Colindale, Public Health England",Monica Galiano et al
EPI_ISL_420742,"Respiratory Virus Unit, Microbiology Services Colindale, Public Health England","Respiratory Virus Unit, Microbiology Services Colindale, Public Health England",Monica Galiano et al
EPI_ISL_420743,"Respiratory Virus Unit, Microbiology Services Colindale, Public Health England","Respiratory Virus Unit, Microbiology Services Colindale, Public Health England",Monica Galiano et al
EPI_ISL_420744,"Respiratory Virus Unit, Microbiology Services Colindale, Public Health England","Respiratory Virus Unit, Microbiology Services Colindale, Public Health England",Monica Galiano et al
EPI_ISL_420745,"Respiratory Virus Unit, Microbiology Services Colindale, Public Health England","Respiratory Virus Unit, Microbiology Services Colindale, Public Health England",Monica Galiano et al
EPI_ISL_420746,"Respiratory Virus Unit, Microbiology Services Colindale, Public Health England","Respiratory Virus Unit, Microbiology Services Colindale, Public Health England",Monica Galiano et al
EPI_ISL_420747,"Respiratory Virus Unit, Microbiology Services Colindale, Public Health England","Respiratory Virus Unit, Microbiology Services Colindale, Public Health England",Monica Galiano et al
EPI_ISL_420748,"Respiratory Virus Unit, Microbiology Services Colindale, Public Health England","Respiratory Virus Unit, Microbiology Services Colindale, Public Health England",Monica Galiano et al
EPI_ISL_423351,"Respiratory Virus Unit, Microbiology Services Colindale, Public Health England","Respiratory Virus Unit, Microbiology Services Colindale, Public Health England",Monica Galiano et al
EPI_ISL_465854,"Respiratory Virus Unit, Microbiology Services Colindale, Public Health England","Respiratory Virus Unit, Microbiology Services Colindale, Public Health England",PHE Covid Sequencing Team et al
EPI_ISL_423352,"Respiratory Virus Unit, Microbiology Services Colindale, Public Health England","Respiratory Virus Unit, Microbiology Services Colindale, Public Health England",Monica Galiano et al
EPI_ISL_423353,"Respiratory Virus Unit, Microbiology Services Colindale, Public Health England","Respiratory Virus Unit, Microbiology Services Colindale, Public Health England",Monica Galiano et al
EPI_ISL_423354,"Respiratory Virus Unit, Microbiology Services Colindale, Public Health England","Respiratory Virus Unit, Microbiology Services Colindale, Public Health England",Monica Galiano et al
EPI_ISL_423355,"Respiratory Virus Unit, Microbiology Services Colindale, Public Health England","Respiratory Virus Unit, Microbiology Services Colindale, Public Health England",Monica Galiano et al
EPI_ISL_465855,"Respiratory Virus Unit, Microbiology Services Colindale, Public Health England","Respiratory Virus Unit, Microbiology Services Colindale, Public Health England",PHE Covid Sequencing Team et al
EPI_ISL_465856,"Respiratory Virus Unit, Microbiology Services Colindale, Public Health England","Respiratory Virus Unit, Microbiology Services Colindale, Public Health England",PHE Covid Sequencing Team et al
EPI_ISL_465858,"Respiratory Virus Unit, Microbiology Services Colindale, Public Health England","Respiratory Virus Unit, Microbiology Services Colindale, Public Health England",PHE Covid Sequencing Team et al
EPI_ISL_423356,"Respiratory Virus Unit, Microbiology Services Colindale, Public Health England","Respiratory Virus Unit, Microbiology Services Colindale, Public Health England",Monica Galiano et al
EPI_ISL_423357,"Respiratory Virus Unit, Microbiology Services Colindale, Public Health England","Respiratory Virus Unit, Microbiology Services Colindale, Public Health England",Monica Galiano et al
EPI_ISL_423358,"Respiratory Virus Unit, Microbiology Services Colindale, Public Health England","Respiratory Virus Unit, Microbiology Services Colindale, Public Health England",Monica Galiano et al
EPI_ISL_423359,"Respiratory Virus Unit, Microbiology Services Colindale, Public Health England","Respiratory Virus Unit, Microbiology Services Colindale, Public Health England",Monica Galiano et al
EPI_ISL_423360,"Respiratory Virus Unit, Microbiology Services Colindale, Public Health England","Respiratory Virus Unit, Microbiology Services Colindale, Public Health England",Monica Galiano et al
EPI_ISL_465859,"Respiratory Virus Unit, Microbiology Services Colindale, Public Health England","Respiratory Virus Unit, Microbiology Services Colindale, Public Health England",PHE Covid Sequencing Team et al
EPI_ISL_465860,"Respiratory Virus Unit, Microbiology Services Colindale, Public Health England","Respiratory Virus Unit, Microbiology Services Colindale, Public Health England",PHE Covid Sequencing Team et al
EPI_ISL_465861,"Respiratory Virus Unit, Microbiology Services Colindale, Public Health England","Respiratory Virus Unit, Microbiology Services Colindale, Public Health England",PHE Covid Sequencing Team et al
EPI_ISL_423361,"Respiratory Virus Unit, Microbiology Services Colindale, Public Health England","Respiratory Virus Unit, Microbiology Services Colindale, Public Health England",Monica Galiano et al
EPI_ISL_423362,"Respiratory Virus Unit, Microbiology Services Colindale, Public Health England","Respiratory Virus Unit, Microbiology Services Colindale, Public Health England",Monica Galiano et al
EPI_ISL_423363,"Respiratory Virus Unit, Microbiology Services Colindale, Public Health England","Respiratory Virus Unit, Microbiology Services Colindale, Public Health England",Monica Galiano et al
EPI_ISL_465864,"Respiratory Virus Unit, Microbiology Services Colindale, Public Health England","Respiratory Virus Unit, Microbiology Services Colindale, Public Health England",PHE Covid Sequencing Team et al
EPI_ISL_423364,"Respiratory Virus Unit, Microbiology Services Colindale, Public Health England","Respiratory Virus Unit, Microbiology Services Colindale, Public Health England",Monica Galiano et al
EPI_ISL_423365,"Respiratory Virus Unit, Microbiology Services Colindale, Public Health England","Respiratory Virus Unit, Microbiology Services Colindale, Public Health England",Monica Galiano et al
EPI_ISL_423366,"Respiratory Virus Unit, Microbiology Services Colindale, Public Health England","Respiratory Virus Unit, Microbiology Services Colindale, Public Health England",Monica Galiano et al
EPI_ISL_423367,"Respiratory Virus Unit, Microbiology Services Colindale, Public Health England","Respiratory Virus Unit, Microbiology Services Colindale, Public Health England",Monica Galiano et al
EPI_ISL_423368,"Respiratory Virus Unit, Microbiology Services Colindale, Public Health England","Respiratory Virus Unit, Microbiology Services Colindale, Public Health England",Monica Galiano et al
EPI_ISL_423369,"Respiratory Virus Unit, Microbiology Services Colindale, Public Health England","Respiratory Virus Unit, Microbiology Services Colindale, Public Health England",Monica Galiano et al
EPI_ISL_465865,"Respiratory Virus Unit, Microbiology Services Colindale, Public Health England","Respiratory Virus Unit, Microbiology Services Colindale, Public Health England",PHE Covid Sequencing Team et al
EPI_ISL_423370,"Respiratory Virus Unit, Microbiology Services Colindale, Public Health England","Respiratory Virus Unit, Microbiology Services Colindale, Public Health England",Monica Galiano et al
EPI_ISL_465866,"Respiratory Virus Unit, Microbiology Services Colindale, Public Health England","Respiratory Virus Unit, Microbiology Services Colindale, Public Health England",PHE Covid Sequencing Team et al
EPI_ISL_423371,"Respiratory Virus Unit, Microbiology Services Colindale, Public Health England","Respiratory Virus Unit, Microbiology Services Colindale, Public Health England",Monica Galiano et al
EPI_ISL_465867,"Respiratory Virus Unit, Microbiology Services Colindale, Public Health England","Respiratory Virus Unit, Microbiology Services Colindale, Public Health England",PHE Covid Sequencing Team et al
EPI_ISL_465868,"Respiratory Virus Unit, Microbiology Services Colindale, Public Health England","Respiratory Virus Unit, Microbiology Services Colindale, Public Health England",PHE Covid Sequencing Team et al
EPI_ISL_465869,"Respiratory Virus Unit, Microbiology Services Colindale, Public Health England","Respiratory Virus Unit, Microbiology Services Colindale, Public Health England",PHE Covid Sequencing Team et al
EPI_ISL_423372,"Respiratory Virus Unit, Microbiology Services Colindale, Public Health England","Respiratory Virus Unit, Microbiology Services Colindale, Public Health England",Monica Galiano et al
EPI_ISL_423373,"Respiratory Virus Unit, Microbiology Services Colindale, Public Health England","Respiratory Virus Unit, Microbiology Services Colindale, Public Health England",Monica Galiano et al
EPI_ISL_423374,"Respiratory Virus Unit, Microbiology Services Colindale, Public Health England","Respiratory Virus Unit, Microbiology Services Colindale, Public Health England",Monica Galiano et al
EPI_ISL_465870,"Respiratory Virus Unit, Microbiology Services Colindale, Public Health England","Respiratory Virus Unit, Microbiology Services Colindale, Public Health England",PHE Covid Sequencing Team et al
EPI_ISL_423375,"Respiratory Virus Unit, Microbiology Services Colindale, Public Health England","Respiratory Virus Unit, Microbiology Services Colindale, Public Health England",Monica Galiano et al
EPI_ISL_423376,"Respiratory Virus Unit, Microbiology Services Colindale, Public Health England","Respiratory Virus Unit, Microbiology Services Colindale, Public Health England",Monica Galiano et al
EPI_ISL_423378,"Respiratory Virus Unit, Microbiology Services Colindale, Public Health England","Respiratory Virus Unit, Microbiology Services Colindale, Public Health England",Monica Galiano et al
EPI_ISL_423379,"Respiratory Virus Unit, Microbiology Services Colindale, Public Health England","Respiratory Virus Unit, Microbiology Services Colindale, Public Health England",Monica Galiano et al
EPI_ISL_465871,"Respiratory Virus Unit, Microbiology Services Colindale, Public Health England","Respiratory Virus Unit, Microbiology Services Colindale, Public Health England",PHE Covid Sequencing Team et al
EPI_ISL_465872,"Respiratory Virus Unit, Microbiology Services Colindale, Public Health England","Respiratory Virus Unit, Microbiology Services Colindale, Public Health England",PHE Covid Sequencing Team et al
EPI_ISL_423380,"Respiratory Virus Unit, Microbiology Services Colindale, Public Health England","Respiratory Virus Unit, Microbiology Services Colindale, Public Health England",Monica Galiano et al
EPI_ISL_465873,"Respiratory Virus Unit, Microbiology Services Colindale, Public Health England","Respiratory Virus Unit, Microbiology Services Colindale, Public Health England",PHE Covid Sequencing Team et al
EPI_ISL_423381,"Respiratory Virus Unit, Microbiology Services Colindale, Public Health England","Respiratory Virus Unit, Microbiology Services Colindale, Public Health England",Monica Galiano et al
EPI_ISL_465874,"Respiratory Virus Unit, Microbiology Services Colindale, Public Health England","Respiratory Virus Unit, Microbiology Services Colindale, Public Health England",PHE Covid Sequencing Team et al
EPI_ISL_465875,"Respiratory Virus Unit, Microbiology Services Colindale, Public Health England","Respiratory Virus Unit, Microbiology Services Colindale, Public Health England",PHE Covid Sequencing Team et al
EPI_ISL_423382,"Respiratory Virus Unit, Microbiology Services Colindale, Public Health England","Respiratory Virus Unit, Microbiology Services Colindale, Public Health England",Monica Galiano et al
EPI_ISL_421924,"Respiratory Virus Unit, Microbiology Services Colindale, Public Health England","Respiratory Virus Unit, Microbiology Services Colindale, Public Health England",Monica Galiano et al
EPI_ISL_421925,"Respiratory Virus Unit, Microbiology Services Colindale, Public Health England","Respiratory Virus Unit, Microbiology Services Colindale, Public Health England",Monica Galiano et al
EPI_ISL_465876,"Respiratory Virus Unit, Microbiology Services Colindale, Public Health England","Respiratory Virus Unit, Microbiology Services Colindale, Public Health England",PHE Covid Sequencing Team et al
EPI_ISL_423383,"Respiratory Virus Unit, Microbiology Services Colindale, Public Health England","Respiratory Virus Unit, Microbiology Services Colindale, Public Health England",Monica Galiano et al
EPI_ISL_423384,"Respiratory Virus Unit, Microbiology Services Colindale, Public Health England","Respiratory Virus Unit, Microbiology Services Colindale, Public Health England",Monica Galiano et al
EPI_ISL_421926,"Respiratory Virus Unit, Microbiology Services Colindale, Public Health England","Respiratory Virus Unit, Microbiology Services Colindale, Public Health England",Monica Galiano et al
EPI_ISL_421927,"Respiratory Virus Unit, Microbiology Services Colindale, Public Health England","Respiratory Virus Unit, Microbiology Services Colindale, Public Health England",Monica Galiano et al
EPI_ISL_421928,"Respiratory Virus Unit, Microbiology Services Colindale, Public Health England","Respiratory Virus Unit, Microbiology Services Colindale, Public Health England",Monica Galiano et al
EPI_ISL_421929,"Respiratory Virus Unit, Microbiology Services Colindale, Public Health England","Respiratory Virus Unit, Microbiology Services Colindale, Public Health England",Monica Galiano et al
EPI_ISL_465877,"Respiratory Virus Unit, Microbiology Services Colindale, Public Health England","Respiratory Virus Unit, Microbiology Services Colindale, Public Health England",PHE Covid Sequencing Team et al
EPI_ISL_465878,"Respiratory Virus Unit, Microbiology Services Colindale, Public Health England","Respiratory Virus Unit, Microbiology Services Colindale, Public Health England",PHE Covid Sequencing Team et al
EPI_ISL_423385,"Respiratory Virus Unit, Microbiology Services Colindale, Public Health England","Respiratory Virus Unit, Microbiology Services Colindale, Public Health England",Monica Galiano et al
EPI_ISL_423386,"Respiratory Virus Unit, Microbiology Services Colindale, Public Health England","Respiratory Virus Unit, Microbiology Services Colindale, Public Health England",Monica Galiano et al
EPI_ISL_423387,"Respiratory Virus Unit, Microbiology Services Colindale, Public Health England","Respiratory Virus Unit, Microbiology Services Colindale, Public Health England",Monica Galiano et al
EPI_ISL_423388,"Respiratory Virus Unit, Microbiology Services Colindale, Public Health England","Respiratory Virus Unit, Microbiology Services Colindale, Public Health England",Monica Galiano et al
EPI_ISL_465879,"Respiratory Virus Unit, Microbiology Services Colindale, Public Health England","Respiratory Virus Unit, Microbiology Services Colindale, Public Health England",PHE Covid Sequencing Team et al
EPI_ISL_420749,"Respiratory Virus Unit, Microbiology Services Colindale, Public Health England","Respiratory Virus Unit, Microbiology Services Colindale, Public Health England",Monica Galiano et al
EPI_ISL_420750,"Respiratory Virus Unit, Microbiology Services Colindale, Public Health England","Respiratory Virus Unit, Microbiology Services Colindale, Public Health England",Monica Galiano et al
EPI_ISL_420751,"Respiratory Virus Unit, Microbiology Services Colindale, Public Health England","Respiratory Virus Unit, Microbiology Services Colindale, Public Health England",Monica Galiano et al
EPI_ISL_420752,"Respiratory Virus Unit, Microbiology Services Colindale, Public Health England","Respiratory Virus Unit, Microbiology Services Colindale, Public Health England",Monica Galiano et al
EPI_ISL_420753,"Respiratory Virus Unit, Microbiology Services Colindale, Public Health England","Respiratory Virus Unit, Microbiology Services Colindale, Public Health England",Monica Galiano et al
EPI_ISL_420754,"Respiratory Virus Unit, Microbiology Services Colindale, Public Health England","Respiratory Virus Unit, Microbiology Services Colindale, Public Health England",Monica Galiano et al
EPI_ISL_420755,"Respiratory Virus Unit, Microbiology Services Colindale, Public Health England","Respiratory Virus Unit, Microbiology Services Colindale, Public Health England",Monica Galiano et al
EPI_ISL_420756,"Respiratory Virus Unit, Microbiology Services Colindale, Public Health England","Respiratory Virus Unit, Microbiology Services Colindale, Public Health England",Monica Galiano et al
EPI_ISL_420757,"Respiratory Virus Unit, Microbiology Services Colindale, Public Health England","Respiratory Virus Unit, Microbiology Services Colindale, Public Health England",Monica Galiano et al
EPI_ISL_420758,"Respiratory Virus Unit, Microbiology Services Colindale, Public Health England","Respiratory Virus Unit, Microbiology Services Colindale, Public Health England",Monica Galiano et al
EPI_ISL_420759,"Respiratory Virus Unit, Microbiology Services Colindale, Public Health England","Respiratory Virus Unit, Microbiology Services Colindale, Public Health England",Monica Galiano et al
EPI_ISL_420760,"Respiratory Virus Unit, Microbiology Services Colindale, Public Health England","Respiratory Virus Unit, Microbiology Services Colindale, Public Health England",Monica Galiano et al
EPI_ISL_420761,"Respiratory Virus Unit, Microbiology Services Colindale, Public Health England","Respiratory Virus Unit, Microbiology Services Colindale, Public Health England",Monica Galiano et al
EPI_ISL_420762,"Respiratory Virus Unit, Microbiology Services Colindale, Public Health England","Respiratory Virus Unit, Microbiology Services Colindale, Public Health England",Monica Galiano et al
EPI_ISL_420763,"Respiratory Virus Unit, Microbiology Services Colindale, Public Health England","Respiratory Virus Unit, Microbiology Services Colindale, Public Health England",Monica Galiano et al
EPI_ISL_420764,"Respiratory Virus Unit, Microbiology Services Colindale, Public Health England","Respiratory Virus Unit, Microbiology Services Colindale, Public Health England",Monica Galiano et al
EPI_ISL_465881,"Respiratory Virus Unit, Microbiology Services Colindale, Public Health England","Respiratory Virus Unit, Microbiology Services Colindale, Public Health England",PHE Covid Sequencing Team et al
EPI_ISL_423389,"Respiratory Virus Unit, Microbiology Services Colindale, Public Health England","Respiratory Virus Unit, Microbiology Services Colindale, Public Health England",Monica Galiano et al
EPI_ISL_465882,"Respiratory Virus Unit, Microbiology Services Colindale, Public Health England","Respiratory Virus Unit, Microbiology Services Colindale, Public Health England",PHE Covid Sequencing Team et al
EPI_ISL_423390,"Respiratory Virus Unit, Microbiology Services Colindale, Public Health England","Respiratory Virus Unit, Microbiology Services Colindale, Public Health England",Monica Galiano et al
EPI_ISL_423391,"Respiratory Virus Unit, Microbiology Services Colindale, Public Health England","Respiratory Virus Unit, Microbiology Services Colindale, Public Health England",Monica Galiano et al
EPI_ISL_465883,"Respiratory Virus Unit, Microbiology Services Colindale, Public Health England","Respiratory Virus Unit, Microbiology Services Colindale, Public Health England",PHE Covid Sequencing Team et al
EPI_ISL_423393,"Respiratory Virus Unit, Microbiology Services Colindale, Public Health England","Respiratory Virus Unit, Microbiology Services Colindale, Public Health England",Monica Galiano et al
EPI_ISL_465884,"Respiratory Virus Unit, Microbiology Services Colindale, Public Health England","Respiratory Virus Unit, Microbiology Services Colindale, Public Health England",PHE Covid Sequencing Team et al
EPI_ISL_423394,"Respiratory Virus Unit, Microbiology Services Colindale, Public Health England","Respiratory Virus Unit, Microbiology Services Colindale, Public Health England",Monica Galiano et al
EPI_ISL_465885,"Respiratory Virus Unit, Microbiology Services Colindale, Public Health England","Respiratory Virus Unit, Microbiology Services Colindale, Public Health England",PHE Covid Sequencing Team et al
EPI_ISL_423395,"Respiratory Virus Unit, Microbiology Services Colindale, Public Health England","Respiratory Virus Unit, Microbiology Services Colindale, Public Health England",Monica Galiano et al
EPI_ISL_423396,"Respiratory Virus Unit, Microbiology Services Colindale, Public Health England","Respiratory Virus Unit, Microbiology Services Colindale, Public Health England",Monica Galiano et al
EPI_ISL_423397,"Respiratory Virus Unit, Microbiology Services Colindale, Public Health England","Respiratory Virus Unit, Microbiology Services Colindale, Public Health England",Monica Galiano et al
EPI_ISL_423398,"Respiratory Virus Unit, Microbiology Services Colindale, Public Health England","Respiratory Virus Unit, Microbiology Services Colindale, Public Health England",Monica Galiano et al
EPI_ISL_423399,"Respiratory Virus Unit, Microbiology Services Colindale, Public Health England","Respiratory Virus Unit, Microbiology Services Colindale, Public Health England",Monica Galiano et al
EPI_ISL_423400,"Respiratory Virus Unit, Microbiology Services Colindale, Public Health England","Respiratory Virus Unit, Microbiology Services Colindale, Public Health England",Monica Galiano et al
EPI_ISL_465887,"Respiratory Virus Unit, Microbiology Services Colindale, Public Health England","Respiratory Virus Unit, Microbiology Services Colindale, Public Health England",PHE Covid Sequencing Team et al
EPI_ISL_465888,"Respiratory Virus Unit, Microbiology Services Colindale, Public Health England","Respiratory Virus Unit, Microbiology Services Colindale, Public Health England",PHE Covid Sequencing Team et al
EPI_ISL_423401,"Respiratory Virus Unit, Microbiology Services Colindale, Public Health England","Respiratory Virus Unit, Microbiology Services Colindale, Public Health England",Monica Galiano et al
EPI_ISL_423402,"Respiratory Virus Unit, Microbiology Services Colindale, Public Health England","Respiratory Virus Unit, Microbiology Services Colindale, Public Health England",Monica Galiano et al
EPI_ISL_423403,"Respiratory Virus Unit, Microbiology Services Colindale, Public Health England","Respiratory Virus Unit, Microbiology Services Colindale, Public Health England",Monica Galiano et al
EPI_ISL_423404,"Respiratory Virus Unit, Microbiology Services Colindale, Public Health England","Respiratory Virus Unit, Microbiology Services Colindale, Public Health England",Monica Galiano et al
EPI_ISL_423405,"Respiratory Virus Unit, Microbiology Services Colindale, Public Health England","Respiratory Virus Unit, Microbiology Services Colindale, Public Health England",Monica Galiano et al
EPI_ISL_423406,"Respiratory Virus Unit, Microbiology Services Colindale, Public Health England","Respiratory Virus Unit, Microbiology Services Colindale, Public Health England",Monica Galiano et al
EPI_ISL_423407,"Respiratory Virus Unit, Microbiology Services Colindale, Public Health England","Respiratory Virus Unit, Microbiology Services Colindale, Public Health England",Monica Galiano et al
EPI_ISL_423408,"Respiratory Virus Unit, Microbiology Services Colindale, Public Health England","Respiratory Virus Unit, Microbiology Services Colindale, Public Health England",Monica Galiano et al
EPI_ISL_423409,"Respiratory Virus Unit, Microbiology Services Colindale, Public Health England","Respiratory Virus Unit, Microbiology Services Colindale, Public Health England",Monica Galiano et al
EPI_ISL_423410,"Respiratory Virus Unit, Microbiology Services Colindale, Public Health England","Respiratory Virus Unit, Microbiology Services Colindale, Public Health England",Monica Galiano et al
EPI_ISL_423411,"Respiratory Virus Unit, Microbiology Services Colindale, Public Health England","Respiratory Virus Unit, Microbiology Services Colindale, Public Health England",Monica Galiano et al
EPI_ISL_423412,"Respiratory Virus Unit, Microbiology Services Colindale, Public Health England","Respiratory Virus Unit, Microbiology Services Colindale, Public Health England",Monica Galiano et al
EPI_ISL_423413,"Respiratory Virus Unit, Microbiology Services Colindale, Public Health England","Respiratory Virus Unit, Microbiology Services Colindale, Public Health England",Monica Galiano et al
EPI_ISL_423414,"Respiratory Virus Unit, Microbiology Services Colindale, Public Health England","Respiratory Virus Unit, Microbiology Services Colindale, Public Health England",Monica Galiano et al
EPI_ISL_423415,"Respiratory Virus Unit, Microbiology Services Colindale, Public Health England","Respiratory Virus Unit, Microbiology Services Colindale, Public Health England",Monica Galiano et al
EPI_ISL_423416,"Respiratory Virus Unit, Microbiology Services Colindale, Public Health England","Respiratory Virus Unit, Microbiology Services Colindale, Public Health England",Monica Galiano et al
EPI_ISL_423417,"Respiratory Virus Unit, Microbiology Services Colindale, Public Health England","Respiratory Virus Unit, Microbiology Services Colindale, Public Health England",Monica Galiano et al
EPI_ISL_423418,"Respiratory Virus Unit, Microbiology Services Colindale, Public Health England","Respiratory Virus Unit, Microbiology Services Colindale, Public Health England",Monica Galiano et al
EPI_ISL_465890,"Respiratory Virus Unit, Microbiology Services Colindale, Public Health England","Respiratory Virus Unit, Microbiology Services Colindale, Public Health England",PHE Covid Sequencing Team et al
EPI_ISL_423419,"Respiratory Virus Unit, Microbiology Services Colindale, Public Health England","Respiratory Virus Unit, Microbiology Services Colindale, Public Health England",Monica Galiano et al
EPI_ISL_423420,"Respiratory Virus Unit, Microbiology Services Colindale, Public Health England","Respiratory Virus Unit, Microbiology Services Colindale, Public Health England",Monica Galiano et al
EPI_ISL_465895,"Respiratory Virus Unit, Microbiology Services Colindale, Public Health England","Respiratory Virus Unit, Microbiology Services Colindale, Public Health England",PHE Covid Sequencing Team et al
EPI_ISL_423421,"Respiratory Virus Unit, Microbiology Services Colindale, Public Health England","Respiratory Virus Unit, Microbiology Services Colindale, Public Health England",Monica Galiano et al
EPI_ISL_423422,"Respiratory Virus Unit, Microbiology Services Colindale, Public Health England","Respiratory Virus Unit, Microbiology Services Colindale, Public Health England",Monica Galiano et al
EPI_ISL_423423,"Respiratory Virus Unit, Microbiology Services Colindale, Public Health England","Respiratory Virus Unit, Microbiology Services Colindale, Public Health England",Monica Galiano et al
EPI_ISL_423424,"Respiratory Virus Unit, Microbiology Services Colindale, Public Health England","Respiratory Virus Unit, Microbiology Services Colindale, Public Health England",Monica Galiano et al
EPI_ISL_423425,"Respiratory Virus Unit, Microbiology Services Colindale, Public Health England","Respiratory Virus Unit, Microbiology Services Colindale, Public Health England",Monica Galiano et al
EPI_ISL_465896,"Respiratory Virus Unit, Microbiology Services Colindale, Public Health England","Respiratory Virus Unit, Microbiology Services Colindale, Public Health England",PHE Covid Sequencing Team et al
EPI_ISL_423426,"Respiratory Virus Unit, Microbiology Services Colindale, Public Health England","Respiratory Virus Unit, Microbiology Services Colindale, Public Health England",Monica Galiano et al
EPI_ISL_465904,"Respiratory Virus Unit, Microbiology Services Colindale, Public Health England","Respiratory Virus Unit, Microbiology Services Colindale, Public Health England",PHE Covid Sequencing Team et al
EPI_ISL_465905,"Respiratory Virus Unit, Microbiology Services Colindale, Public Health England","Respiratory Virus Unit, Microbiology Services Colindale, Public Health England",PHE Covid Sequencing Team et al
EPI_ISL_465906,"Respiratory Virus Unit, Microbiology Services Colindale, Public Health England","Respiratory Virus Unit, Microbiology Services Colindale, Public Health England",PHE Covid Sequencing Team et al
EPI_ISL_423427,"Respiratory Virus Unit, Microbiology Services Colindale, Public Health England","Respiratory Virus Unit, Microbiology Services Colindale, Public Health England",Monica Galiano et al
EPI_ISL_465914,"Respiratory Virus Unit, Microbiology Services Colindale, Public Health England","Respiratory Virus Unit, Microbiology Services Colindale, Public Health England",PHE Covid Sequencing Team et al
EPI_ISL_423428,"Respiratory Virus Unit, Microbiology Services Colindale, Public Health England","Respiratory Virus Unit, Microbiology Services Colindale, Public Health England",Monica Galiano et al
EPI_ISL_423429,"Respiratory Virus Unit, Microbiology Services Colindale, Public Health England","Respiratory Virus Unit, Microbiology Services Colindale, Public Health England",Monica Galiano et al
EPI_ISL_423430,"Respiratory Virus Unit, Microbiology Services Colindale, Public Health England","Respiratory Virus Unit, Microbiology Services Colindale, Public Health England",Monica Galiano et al
EPI_ISL_423431,"Respiratory Virus Unit, Microbiology Services Colindale, Public Health England","Respiratory Virus Unit, Microbiology Services Colindale, Public Health England",Monica Galiano et al
EPI_ISL_465920,"Respiratory Virus Unit, Microbiology Services Colindale, Public Health England","Respiratory Virus Unit, Microbiology Services Colindale, Public Health England",PHE Covid Sequencing Team et al
EPI_ISL_465921,"Respiratory Virus Unit, Microbiology Services Colindale, Public Health England","Respiratory Virus Unit, Microbiology Services Colindale, Public Health England",PHE Covid Sequencing Team et al
EPI_ISL_423432,"Respiratory Virus Unit, Microbiology Services Colindale, Public Health England","Respiratory Virus Unit, Microbiology Services Colindale, Public Health England",Monica Galiano et al
EPI_ISL_465922,"Respiratory Virus Unit, Microbiology Services Colindale, Public Health England","Respiratory Virus Unit, Microbiology Services Colindale, Public Health England",PHE Covid Sequencing Team et al
EPI_ISL_423433,"Respiratory Virus Unit, Microbiology Services Colindale, Public Health England","Respiratory Virus Unit, Microbiology Services Colindale, Public Health England",Monica Galiano et al
EPI_ISL_423435,"Respiratory Virus Unit, Microbiology Services Colindale, Public Health England","Respiratory Virus Unit, Microbiology Services Colindale, Public Health England",Monica Galiano et al
EPI_ISL_423436,"Respiratory Virus Unit, Microbiology Services Colindale, Public Health England","Respiratory Virus Unit, Microbiology Services Colindale, Public Health England",Monica Galiano et al
EPI_ISL_465923,"Respiratory Virus Unit, Microbiology Services Colindale, Public Health England","Respiratory Virus Unit, Microbiology Services Colindale, Public Health England",PHE Covid Sequencing Team et al
EPI_ISL_423437,"Respiratory Virus Unit, Microbiology Services Colindale, Public Health England","Respiratory Virus Unit, Microbiology Services Colindale, Public Health England",Monica Galiano et al
EPI_ISL_423438,"Respiratory Virus Unit, Microbiology Services Colindale, Public Health England","Respiratory Virus Unit, Microbiology Services Colindale, Public Health England",Monica Galiano et al
EPI_ISL_423439,"Respiratory Virus Unit, Microbiology Services Colindale, Public Health England","Respiratory Virus Unit, Microbiology Services Colindale, Public Health England",Monica Galiano et al
EPI_ISL_465926,"Respiratory Virus Unit, Microbiology Services Colindale, Public Health England","Respiratory Virus Unit, Microbiology Services Colindale, Public Health England",PHE Covid Sequencing Team et al
EPI_ISL_423440,"Respiratory Virus Unit, Microbiology Services Colindale, Public Health England","Respiratory Virus Unit, Microbiology Services Colindale, Public Health England",Monica Galiano et al
EPI_ISL_423441,"Respiratory Virus Unit, Microbiology Services Colindale, Public Health England","Respiratory Virus Unit, Microbiology Services Colindale, Public Health England",Monica Galiano et al
EPI_ISL_423442,"Respiratory Virus Unit, Microbiology Services Colindale, Public Health England","Respiratory Virus Unit, Microbiology Services Colindale, Public Health England",Monica Galiano et al
EPI_ISL_423443,"Respiratory Virus Unit, Microbiology Services Colindale, Public Health England","Respiratory Virus Unit, Microbiology Services Colindale, Public Health England",Monica Galiano et al
EPI_ISL_423444,"Respiratory Virus Unit, Microbiology Services Colindale, Public Health England","Respiratory Virus Unit, Microbiology Services Colindale, Public Health England",Monica Galiano et al
EPI_ISL_423445,"Respiratory Virus Unit, Microbiology Services Colindale, Public Health England","Respiratory Virus Unit, Microbiology Services Colindale, Public Health England",Monica Galiano et al
EPI_ISL_423446,"Respiratory Virus Unit, Microbiology Services Colindale, Public Health England","Respiratory Virus Unit, Microbiology Services Colindale, Public Health England",Monica Galiano et al
EPI_ISL_423447,"Respiratory Virus Unit, Microbiology Services Colindale, Public Health England","Respiratory Virus Unit, Microbiology Services Colindale, Public Health England",Monica Galiano et al
EPI_ISL_465932,"Respiratory Virus Unit, Microbiology Services Colindale, Public Health England","Respiratory Virus Unit, Microbiology Services Colindale, Public Health England",PHE Covid Sequencing Team et al
EPI_ISL_420765,"Respiratory Virus Unit, Microbiology Services Colindale, Public Health England","Respiratory Virus Unit, Microbiology Services Colindale, Public Health England",Monica Galiano et al
EPI_ISL_423448,"Respiratory Virus Unit, Microbiology Services Colindale, Public Health England","Respiratory Virus Unit, Microbiology Services Colindale, Public Health England",Monica Galiano et al
EPI_ISL_423449,"Respiratory Virus Unit, Microbiology Services Colindale, Public Health England","Respiratory Virus Unit, Microbiology Services Colindale, Public Health England",Monica Galiano et al
EPI_ISL_423450,"Respiratory Virus Unit, Microbiology Services Colindale, Public Health England","Respiratory Virus Unit, Microbiology Services Colindale, Public Health England",Monica Galiano et al
EPI_ISL_423451,"Respiratory Virus Unit, Microbiology Services Colindale, Public Health England","Respiratory Virus Unit, Microbiology Services Colindale, Public Health England",Monica Galiano et al
EPI_ISL_465935,"Respiratory Virus Unit, Microbiology Services Colindale, Public Health England","Respiratory Virus Unit, Microbiology Services Colindale, Public Health England",PHE Covid Sequencing Team et al
EPI_ISL_423452,"Respiratory Virus Unit, Microbiology Services Colindale, Public Health England","Respiratory Virus Unit, Microbiology Services Colindale, Public Health England",Monica Galiano et al
EPI_ISL_465936,"Respiratory Virus Unit, Microbiology Services Colindale, Public Health England","Respiratory Virus Unit, Microbiology Services Colindale, Public Health England",PHE Covid Sequencing Team et al
EPI_ISL_465937,"Respiratory Virus Unit, Microbiology Services Colindale, Public Health England","Respiratory Virus Unit, Microbiology Services Colindale, Public Health England",PHE Covid Sequencing Team et al
EPI_ISL_465938,"Respiratory Virus Unit, Microbiology Services Colindale, Public Health England","Respiratory Virus Unit, Microbiology Services Colindale, Public Health England",PHE Covid Sequencing Team et al
EPI_ISL_423453,"Respiratory Virus Unit, Microbiology Services Colindale, Public Health England","Respiratory Virus Unit, Microbiology Services Colindale, Public Health England",Monica Galiano et al
EPI_ISL_423454,"Respiratory Virus Unit, Microbiology Services Colindale, Public Health England","Respiratory Virus Unit, Microbiology Services Colindale, Public Health England",Monica Galiano et al
EPI_ISL_465939,"Respiratory Virus Unit, Microbiology Services Colindale, Public Health England","Respiratory Virus Unit, Microbiology Services Colindale, Public Health England",PHE Covid Sequencing Team et al
EPI_ISL_423455,"Respiratory Virus Unit, Microbiology Services Colindale, Public Health England","Respiratory Virus Unit, Microbiology Services Colindale, Public Health England",Monica Galiano et al
EPI_ISL_465940,"Respiratory Virus Unit, Microbiology Services Colindale, Public Health England","Respiratory Virus Unit, Microbiology Services Colindale, Public Health England",PHE Covid Sequencing Team et al
EPI_ISL_465941,"Respiratory Virus Unit, Microbiology Services Colindale, Public Health England","Respiratory Virus Unit, Microbiology Services Colindale, Public Health England",PHE Covid Sequencing Team et al
EPI_ISL_465942,"Respiratory Virus Unit, Microbiology Services Colindale, Public Health England","Respiratory Virus Unit, Microbiology Services Colindale, Public Health England",PHE Covid Sequencing Team et al
EPI_ISL_423456,"Respiratory Virus Unit, Microbiology Services Colindale, Public Health England","Respiratory Virus Unit, Microbiology Services Colindale, Public Health England",Monica Galiano et al
EPI_ISL_423457,"Respiratory Virus Unit, Microbiology Services Colindale, Public Health England","Respiratory Virus Unit, Microbiology Services Colindale, Public Health England",Monica Galiano et al
EPI_ISL_423458,"Respiratory Virus Unit, Microbiology Services Colindale, Public Health England","Respiratory Virus Unit, Microbiology Services Colindale, Public Health England",Monica Galiano et al
EPI_ISL_420766,"Respiratory Virus Unit, Microbiology Services Colindale, Public Health England","Respiratory Virus Unit, Microbiology Services Colindale, Public Health England",Monica Galiano et al
EPI_ISL_420767,"Respiratory Virus Unit, Microbiology Services Colindale, Public Health England","Respiratory Virus Unit, Microbiology Services Colindale, Public Health England",Monica Galiano et al
EPI_ISL_420768,"Respiratory Virus Unit, Microbiology Services Colindale, Public Health England","Respiratory Virus Unit, Microbiology Services Colindale, Public Health England",Monica Galiano et al
EPI_ISL_420769,"Respiratory Virus Unit, Microbiology Services Colindale, Public Health England","Respiratory Virus Unit, Microbiology Services Colindale, Public Health England",Monica Galiano et al
EPI_ISL_420770,"Respiratory Virus Unit, Microbiology Services Colindale, Public Health England","Respiratory Virus Unit, Microbiology Services Colindale, Public Health England",Monica Galiano et al
EPI_ISL_420771,"Respiratory Virus Unit, Microbiology Services Colindale, Public Health England","Respiratory Virus Unit, Microbiology Services Colindale, Public Health England",Monica Galiano et al
EPI_ISL_420772,"Respiratory Virus Unit, Microbiology Services Colindale, Public Health England","Respiratory Virus Unit, Microbiology Services Colindale, Public Health England",Monica Galiano et al
EPI_ISL_420773,"Respiratory Virus Unit, Microbiology Services Colindale, Public Health England","Respiratory Virus Unit, Microbiology Services Colindale, Public Health England",Monica Galiano et al
EPI_ISL_420774,"Respiratory Virus Unit, Microbiology Services Colindale, Public Health England","Respiratory Virus Unit, Microbiology Services Colindale, Public Health England",Monica Galiano et al
EPI_ISL_420775,"Respiratory Virus Unit, Microbiology Services Colindale, Public Health England","Respiratory Virus Unit, Microbiology Services Colindale, Public Health England",Monica Galiano et al
EPI_ISL_420776,"Respiratory Virus Unit, Microbiology Services Colindale, Public Health England","Respiratory Virus Unit, Microbiology Services Colindale, Public Health England",Monica Galiano et al
EPI_ISL_420777,"Respiratory Virus Unit, Microbiology Services Colindale, Public Health England","Respiratory Virus Unit, Microbiology Services Colindale, Public Health England",Monica Galiano et al
EPI_ISL_465943,"Respiratory Virus Unit, Microbiology Services Colindale, Public Health England","Respiratory Virus Unit, Microbiology Services Colindale, Public Health England",PHE Covid Sequencing Team et al
EPI_ISL_465944,"Respiratory Virus Unit, Microbiology Services Colindale, Public Health England","Respiratory Virus Unit, Microbiology Services Colindale, Public Health England",PHE Covid Sequencing Team et al
EPI_ISL_423459,"Respiratory Virus Unit, Microbiology Services Colindale, Public Health England","Respiratory Virus Unit, Microbiology Services Colindale, Public Health England",Monica Galiano et al
EPI_ISL_423460,"Respiratory Virus Unit, Microbiology Services Colindale, Public Health England","Respiratory Virus Unit, Microbiology Services Colindale, Public Health England",Monica Galiano et al
EPI_ISL_423461,"Respiratory Virus Unit, Microbiology Services Colindale, Public Health England","Respiratory Virus Unit, Microbiology Services Colindale, Public Health England",Monica Galiano et al
EPI_ISL_423463,"Respiratory Virus Unit, Microbiology Services Colindale, Public Health England","Respiratory Virus Unit, Microbiology Services Colindale, Public Health England",Monica Galiano et al
EPI_ISL_423465,"Respiratory Virus Unit, Microbiology Services Colindale, Public Health England","Respiratory Virus Unit, Microbiology Services Colindale, Public Health England",Monica Galiano et al
EPI_ISL_423466,"Respiratory Virus Unit, Microbiology Services Colindale, Public Health England","Respiratory Virus Unit, Microbiology Services Colindale, Public Health England",Monica Galiano et al
EPI_ISL_465946,"Respiratory Virus Unit, Microbiology Services Colindale, Public Health England","Respiratory Virus Unit, Microbiology Services Colindale, Public Health England",PHE Covid Sequencing Team et al
EPI_ISL_423467,"Respiratory Virus Unit, Microbiology Services Colindale, Public Health England","Respiratory Virus Unit, Microbiology Services Colindale, Public Health England",Monica Galiano et al
EPI_ISL_423468,"Respiratory Virus Unit, Microbiology Services Colindale, Public Health England","Respiratory Virus Unit, Microbiology Services Colindale, Public Health England",Monica Galiano et al
EPI_ISL_465960,"Respiratory Virus Unit, Microbiology Services Colindale, Public Health England","Respiratory Virus Unit, Microbiology Services Colindale, Public Health England",PHE Covid Sequencing Team et al
EPI_ISL_465961,"Respiratory Virus Unit, Microbiology Services Colindale, Public Health England","Respiratory Virus Unit, Microbiology Services Colindale, Public Health England",PHE Covid Sequencing Team et al
EPI_ISL_465962,"Respiratory Virus Unit, Microbiology Services Colindale, Public Health England","Respiratory Virus Unit, Microbiology Services Colindale, Public Health England",PHE Covid Sequencing Team et al
EPI_ISL_423469,"Respiratory Virus Unit, Microbiology Services Colindale, Public Health England","Respiratory Virus Unit, Microbiology Services Colindale, Public Health England",Monica Galiano et al
EPI_ISL_423470,"Respiratory Virus Unit, Microbiology Services Colindale, Public Health England","Respiratory Virus Unit, Microbiology Services Colindale, Public Health England",Monica Galiano et al
EPI_ISL_423471,"Respiratory Virus Unit, Microbiology Services Colindale, Public Health England","Respiratory Virus Unit, Microbiology Services Colindale, Public Health England",Monica Galiano et al
EPI_ISL_465971,"Respiratory Virus Unit, Microbiology Services Colindale, Public Health England","Respiratory Virus Unit, Microbiology Services Colindale, Public Health England",PHE Covid Sequencing Team et al
EPI_ISL_423472,"Respiratory Virus Unit, Microbiology Services Colindale, Public Health England","Respiratory Virus Unit, Microbiology Services Colindale, Public Health England",Monica Galiano et al
EPI_ISL_423473,"Respiratory Virus Unit, Microbiology Services Colindale, Public Health England","Respiratory Virus Unit, Microbiology Services Colindale, Public Health England",Monica Galiano et al
EPI_ISL_423474,"Respiratory Virus Unit, Microbiology Services Colindale, Public Health England","Respiratory Virus Unit, Microbiology Services Colindale, Public Health England",Monica Galiano et al
EPI_ISL_423475,"Respiratory Virus Unit, Microbiology Services Colindale, Public Health England","Respiratory Virus Unit, Microbiology Services Colindale, Public Health England",Monica Galiano et al
EPI_ISL_423476,"Respiratory Virus Unit, Microbiology Services Colindale, Public Health England","Respiratory Virus Unit, Microbiology Services Colindale, Public Health England",Monica Galiano et al
EPI_ISL_423477,"Respiratory Virus Unit, Microbiology Services Colindale, Public Health England","Respiratory Virus Unit, Microbiology Services Colindale, Public Health England",Monica Galiano et al
EPI_ISL_423478,"Respiratory Virus Unit, Microbiology Services Colindale, Public Health England","Respiratory Virus Unit, Microbiology Services Colindale, Public Health England",Monica Galiano et al
EPI_ISL_423479,"Respiratory Virus Unit, Microbiology Services Colindale, Public Health England","Respiratory Virus Unit, Microbiology Services Colindale, Public Health England",Monica Galiano et al
EPI_ISL_423480,"Respiratory Virus Unit, Microbiology Services Colindale, Public Health England","Respiratory Virus Unit, Microbiology Services Colindale, Public Health England",Monica Galiano et al
EPI_ISL_423481,"Respiratory Virus Unit, Microbiology Services Colindale, Public Health England","Respiratory Virus Unit, Microbiology Services Colindale, Public Health England",Monica Galiano et al
EPI_ISL_423482,"Respiratory Virus Unit, Microbiology Services Colindale, Public Health England","Respiratory Virus Unit, Microbiology Services Colindale, Public Health England",Monica Galiano et al
EPI_ISL_423483,"Respiratory Virus Unit, Microbiology Services Colindale, Public Health England","Respiratory Virus Unit, Microbiology Services Colindale, Public Health England",Monica Galiano et al
EPI_ISL_465973,"Respiratory Virus Unit, Microbiology Services Colindale, Public Health England","Respiratory Virus Unit, Microbiology Services Colindale, Public Health England",PHE Covid Sequencing Team et al
EPI_ISL_423484,"Respiratory Virus Unit, Microbiology Services Colindale, Public Health England","Respiratory Virus Unit, Microbiology Services Colindale, Public Health England",Monica Galiano et al
EPI_ISL_423485,"Respiratory Virus Unit, Microbiology Services Colindale, Public Health England","Respiratory Virus Unit, Microbiology Services Colindale, Public Health England",Monica Galiano et al
EPI_ISL_423486,"Respiratory Virus Unit, Microbiology Services Colindale, Public Health England","Respiratory Virus Unit, Microbiology Services Colindale, Public Health England",Monica Galiano et al
EPI_ISL_423487,"Respiratory Virus Unit, Microbiology Services Colindale, Public Health England","Respiratory Virus Unit, Microbiology Services Colindale, Public Health England",Monica Galiano et al
EPI_ISL_423488,"Respiratory Virus Unit, Microbiology Services Colindale, Public Health England","Respiratory Virus Unit, Microbiology Services Colindale, Public Health England",Monica Galiano et al
EPI_ISL_423489,"Respiratory Virus Unit, Microbiology Services Colindale, Public Health England","Respiratory Virus Unit, Microbiology Services Colindale, Public Health England",Monica Galiano et al
EPI_ISL_423490,"Respiratory Virus Unit, Microbiology Services Colindale, Public Health England","Respiratory Virus Unit, Microbiology Services Colindale, Public Health England",Monica Galiano et al
EPI_ISL_423491,"Respiratory Virus Unit, Microbiology Services Colindale, Public Health England","Respiratory Virus Unit, Microbiology Services Colindale, Public Health England",Monica Galiano et al
EPI_ISL_423492,"Respiratory Virus Unit, Microbiology Services Colindale, Public Health England","Respiratory Virus Unit, Microbiology Services Colindale, Public Health England",Monica Galiano et al
EPI_ISL_423493,"Respiratory Virus Unit, Microbiology Services Colindale, Public Health England","Respiratory Virus Unit, Microbiology Services Colindale, Public Health England",Monica Galiano et al
EPI_ISL_423494,"Respiratory Virus Unit, Microbiology Services Colindale, Public Health England","Respiratory Virus Unit, Microbiology Services Colindale, Public Health England",Monica Galiano et al
EPI_ISL_423495,"Respiratory Virus Unit, Microbiology Services Colindale, Public Health England","Respiratory Virus Unit, Microbiology Services Colindale, Public Health England",Monica Galiano et al
EPI_ISL_423496,"Respiratory Virus Unit, Microbiology Services Colindale, Public Health England","Respiratory Virus Unit, Microbiology Services Colindale, Public Health England",Monica Galiano et al
EPI_ISL_423497,"Respiratory Virus Unit, Microbiology Services Colindale, Public Health England","Respiratory Virus Unit, Microbiology Services Colindale, Public Health England",Monica Galiano et al
EPI_ISL_423498,"Respiratory Virus Unit, Microbiology Services Colindale, Public Health England","Respiratory Virus Unit, Microbiology Services Colindale, Public Health England",Monica Galiano et al
EPI_ISL_423499,"Respiratory Virus Unit, Microbiology Services Colindale, Public Health England","Respiratory Virus Unit, Microbiology Services Colindale, Public Health England",Monica Galiano et al
EPI_ISL_423500,"Respiratory Virus Unit, Microbiology Services Colindale, Public Health England","Respiratory Virus Unit, Microbiology Services Colindale, Public Health England",Monica Galiano et al
EPI_ISL_423502,"Respiratory Virus Unit, Microbiology Services Colindale, Public Health England","Respiratory Virus Unit, Microbiology Services Colindale, Public Health England",Monica Galiano et al
EPI_ISL_423503,"Respiratory Virus Unit, Microbiology Services Colindale, Public Health England","Respiratory Virus Unit, Microbiology Services Colindale, Public Health England",Monica Galiano et al
EPI_ISL_423504,"Respiratory Virus Unit, Microbiology Services Colindale, Public Health England","Respiratory Virus Unit, Microbiology Services Colindale, Public Health England",Monica Galiano et al
EPI_ISL_465975,"Respiratory Virus Unit, Microbiology Services Colindale, Public Health England","Respiratory Virus Unit, Microbiology Services Colindale, Public Health England",PHE Covid Sequencing Team et al
EPI_ISL_423505,"Respiratory Virus Unit, Microbiology Services Colindale, Public Health England","Respiratory Virus Unit, Microbiology Services Colindale, Public Health England",Monica Galiano et al
EPI_ISL_465976,"Respiratory Virus Unit, Microbiology Services Colindale, Public Health England","Respiratory Virus Unit, Microbiology Services Colindale, Public Health England",PHE Covid Sequencing Team et al
EPI_ISL_465977,"Respiratory Virus Unit, Microbiology Services Colindale, Public Health England","Respiratory Virus Unit, Microbiology Services Colindale, Public Health England",PHE Covid Sequencing Team et al
EPI_ISL_423506,"Respiratory Virus Unit, Microbiology Services Colindale, Public Health England","Respiratory Virus Unit, Microbiology Services Colindale, Public Health England",Monica Galiano et al
EPI_ISL_465978,"Respiratory Virus Unit, Microbiology Services Colindale, Public Health England","Respiratory Virus Unit, Microbiology Services Colindale, Public Health England",PHE Covid Sequencing Team et al
EPI_ISL_421930,"Respiratory Virus Unit, Microbiology Services Colindale, Public Health England","Respiratory Virus Unit, Microbiology Services Colindale, Public Health England",Monica Galiano et al
EPI_ISL_423507,"Respiratory Virus Unit, Microbiology Services Colindale, Public Health England","Respiratory Virus Unit, Microbiology Services Colindale, Public Health England",Monica Galiano et al
EPI_ISL_421931,"Respiratory Virus Unit, Microbiology Services Colindale, Public Health England","Respiratory Virus Unit, Microbiology Services Colindale, Public Health England",Monica Galiano et al
EPI_ISL_421932,"Respiratory Virus Unit, Microbiology Services Colindale, Public Health England","Respiratory Virus Unit, Microbiology Services Colindale, Public Health England",Monica Galiano et al
EPI_ISL_423508,"Respiratory Virus Unit, Microbiology Services Colindale, Public Health England","Respiratory Virus Unit, Microbiology Services Colindale, Public Health England",Monica Galiano et al
EPI_ISL_421933,"Respiratory Virus Unit, Microbiology Services Colindale, Public Health England","Respiratory Virus Unit, Microbiology Services Colindale, Public Health England",Monica Galiano et al
EPI_ISL_421934,"Respiratory Virus Unit, Microbiology Services Colindale, Public Health England","Respiratory Virus Unit, Microbiology Services Colindale, Public Health England",Monica Galiano et al
EPI_ISL_423509,"Respiratory Virus Unit, Microbiology Services Colindale, Public Health England","Respiratory Virus Unit, Microbiology Services Colindale, Public Health England",Monica Galiano et al
EPI_ISL_421935,"Respiratory Virus Unit, Microbiology Services Colindale, Public Health England","Respiratory Virus Unit, Microbiology Services Colindale, Public Health England",Monica Galiano et al
EPI_ISL_421936,"Respiratory Virus Unit, Microbiology Services Colindale, Public Health England","Respiratory Virus Unit, Microbiology Services Colindale, Public Health England",Monica Galiano et al
EPI_ISL_423510,"Respiratory Virus Unit, Microbiology Services Colindale, Public Health England","Respiratory Virus Unit, Microbiology Services Colindale, Public Health England",Monica Galiano et al
EPI_ISL_421937,"Respiratory Virus Unit, Microbiology Services Colindale, Public Health England","Respiratory Virus Unit, Microbiology Services Colindale, Public Health England",Monica Galiano et al
EPI_ISL_423511,"Respiratory Virus Unit, Microbiology Services Colindale, Public Health England","Respiratory Virus Unit, Microbiology Services Colindale, Public Health England",Monica Galiano et al
EPI_ISL_421938,"Respiratory Virus Unit, Microbiology Services Colindale, Public Health England","Respiratory Virus Unit, Microbiology Services Colindale, Public Health England",Monica Galiano et al
EPI_ISL_421939,"Respiratory Virus Unit, Microbiology Services Colindale, Public Health England","Respiratory Virus Unit, Microbiology Services Colindale, Public Health England",Monica Galiano et al
EPI_ISL_423512,"Respiratory Virus Unit, Microbiology Services Colindale, Public Health England","Respiratory Virus Unit, Microbiology Services Colindale, Public Health England",Monica Galiano et al
EPI_ISL_421940,"Respiratory Virus Unit, Microbiology Services Colindale, Public Health England","Respiratory Virus Unit, Microbiology Services Colindale, Public Health England",Monica Galiano et al
EPI_ISL_421941,"Respiratory Virus Unit, Microbiology Services Colindale, Public Health England","Respiratory Virus Unit, Microbiology Services Colindale, Public Health England",Monica Galiano et al
EPI_ISL_421942,"Respiratory Virus Unit, Microbiology Services Colindale, Public Health England","Respiratory Virus Unit, Microbiology Services Colindale, Public Health England",Monica Galiano et al
EPI_ISL_465986,"Respiratory Virus Unit, Microbiology Services Colindale, Public Health England","Respiratory Virus Unit, Microbiology Services Colindale, Public Health England",PHE Covid Sequencing Team et al
EPI_ISL_423513,"Respiratory Virus Unit, Microbiology Services Colindale, Public Health England","Respiratory Virus Unit, Microbiology Services Colindale, Public Health England",Monica Galiano et al
EPI_ISL_423514,"Respiratory Virus Unit, Microbiology Services Colindale, Public Health England","Respiratory Virus Unit, Microbiology Services Colindale, Public Health England",Monica Galiano et al
EPI_ISL_423515,"Respiratory Virus Unit, Microbiology Services Colindale, Public Health England","Respiratory Virus Unit, Microbiology Services Colindale, Public Health England",Monica Galiano et al
EPI_ISL_423516,"Respiratory Virus Unit, Microbiology Services Colindale, Public Health England","Respiratory Virus Unit, Microbiology Services Colindale, Public Health England",Monica Galiano et al
EPI_ISL_465987,"Respiratory Virus Unit, Microbiology Services Colindale, Public Health England","Respiratory Virus Unit, Microbiology Services Colindale, Public Health England",PHE Covid Sequencing Team et al
EPI_ISL_465988,"Respiratory Virus Unit, Microbiology Services Colindale, Public Health England","Respiratory Virus Unit, Microbiology Services Colindale, Public Health England",PHE Covid Sequencing Team et al
EPI_ISL_465989,"Respiratory Virus Unit, Microbiology Services Colindale, Public Health England","Respiratory Virus Unit, Microbiology Services Colindale, Public Health England",PHE Covid Sequencing Team et al
EPI_ISL_465990,"Respiratory Virus Unit, Microbiology Services Colindale, Public Health England","Respiratory Virus Unit, Microbiology Services Colindale, Public Health England",PHE Covid Sequencing Team et al
EPI_ISL_423517,"Respiratory Virus Unit, Microbiology Services Colindale, Public Health England","Respiratory Virus Unit, Microbiology Services Colindale, Public Health England",Monica Galiano et al
EPI_ISL_465991,"Respiratory Virus Unit, Microbiology Services Colindale, Public Health England","Respiratory Virus Unit, Microbiology Services Colindale, Public Health England",PHE Covid Sequencing Team et al
EPI_ISL_423518,"Respiratory Virus Unit, Microbiology Services Colindale, Public Health England","Respiratory Virus Unit, Microbiology Services Colindale, Public Health England",Monica Galiano et al
EPI_ISL_423519,"Respiratory Virus Unit, Microbiology Services Colindale, Public Health England","Respiratory Virus Unit, Microbiology Services Colindale, Public Health England",Monica Galiano et al
EPI_ISL_423520,"Respiratory Virus Unit, Microbiology Services Colindale, Public Health England","Respiratory Virus Unit, Microbiology Services Colindale, Public Health England",Monica Galiano et al
EPI_ISL_465992,"Respiratory Virus Unit, Microbiology Services Colindale, Public Health England","Respiratory Virus Unit, Microbiology Services Colindale, Public Health England",PHE Covid Sequencing Team et al
EPI_ISL_423521,"Respiratory Virus Unit, Microbiology Services Colindale, Public Health England","Respiratory Virus Unit, Microbiology Services Colindale, Public Health England",Monica Galiano et al
EPI_ISL_423522,"Respiratory Virus Unit, Microbiology Services Colindale, Public Health England","Respiratory Virus Unit, Microbiology Services Colindale, Public Health England",Monica Galiano et al
EPI_ISL_423523,"Respiratory Virus Unit, Microbiology Services Colindale, Public Health England","Respiratory Virus Unit, Microbiology Services Colindale, Public Health England",Monica Galiano et al
EPI_ISL_465993,"Respiratory Virus Unit, Microbiology Services Colindale, Public Health England","Respiratory Virus Unit, Microbiology Services Colindale, Public Health England",PHE Covid Sequencing Team et al
EPI_ISL_423524,"Respiratory Virus Unit, Microbiology Services Colindale, Public Health England","Respiratory Virus Unit, Microbiology Services Colindale, Public Health England",Monica Galiano et al
EPI_ISL_465994,"Respiratory Virus Unit, Microbiology Services Colindale, Public Health England","Respiratory Virus Unit, Microbiology Services Colindale, Public Health England",PHE Covid Sequencing Team et al
EPI_ISL_423526,"Respiratory Virus Unit, Microbiology Services Colindale, Public Health England","Respiratory Virus Unit, Microbiology Services Colindale, Public Health England",Monica Galiano et al
EPI_ISL_465995,"Respiratory Virus Unit, Microbiology Services Colindale, Public Health England","Respiratory Virus Unit, Microbiology Services Colindale, Public Health England",PHE Covid Sequencing Team et al
EPI_ISL_465996,"Respiratory Virus Unit, Microbiology Services Colindale, Public Health England","Respiratory Virus Unit, Microbiology Services Colindale, Public Health England",PHE Covid Sequencing Team et al
EPI_ISL_423527,"Respiratory Virus Unit, Microbiology Services Colindale, Public Health England","Respiratory Virus Unit, Microbiology Services Colindale, Public Health England",Monica Galiano et al
EPI_ISL_423528,"Respiratory Virus Unit, Microbiology Services Colindale, Public Health England","Respiratory Virus Unit, Microbiology Services Colindale, Public Health England",Monica Galiano et al
EPI_ISL_423529,"Respiratory Virus Unit, Microbiology Services Colindale, Public Health England","Respiratory Virus Unit, Microbiology Services Colindale, Public Health England",Monica Galiano et al
EPI_ISL_465997,"Respiratory Virus Unit, Microbiology Services Colindale, Public Health England","Respiratory Virus Unit, Microbiology Services Colindale, Public Health England",PHE Covid Sequencing Team et al
EPI_ISL_423530,"Respiratory Virus Unit, Microbiology Services Colindale, Public Health England","Respiratory Virus Unit, Microbiology Services Colindale, Public Health England",Monica Galiano et al
EPI_ISL_423532,"Respiratory Virus Unit, Microbiology Services Colindale, Public Health England","Respiratory Virus Unit, Microbiology Services Colindale, Public Health England",Monica Galiano et al
EPI_ISL_423533,"Respiratory Virus Unit, Microbiology Services Colindale, Public Health England","Respiratory Virus Unit, Microbiology Services Colindale, Public Health England",Monica Galiano et al
EPI_ISL_421943,"Respiratory Virus Unit, Microbiology Services Colindale, Public Health England","Respiratory Virus Unit, Microbiology Services Colindale, Public Health England",Monica Galiano et al
EPI_ISL_421944,"Respiratory Virus Unit, Microbiology Services Colindale, Public Health England","Respiratory Virus Unit, Microbiology Services Colindale, Public Health England",Monica Galiano et al
EPI_ISL_421945,"Respiratory Virus Unit, Microbiology Services Colindale, Public Health England","Respiratory Virus Unit, Microbiology Services Colindale, Public Health England",Monica Galiano et al
EPI_ISL_423535,"Respiratory Virus Unit, Microbiology Services Colindale, Public Health England","Respiratory Virus Unit, Microbiology Services Colindale, Public Health England",Monica Galiano et al
EPI_ISL_423536,"Respiratory Virus Unit, Microbiology Services Colindale, Public Health England","Respiratory Virus Unit, Microbiology Services Colindale, Public Health England",Monica Galiano et al
EPI_ISL_423537,"Respiratory Virus Unit, Microbiology Services Colindale, Public Health England","Respiratory Virus Unit, Microbiology Services Colindale, Public Health England",Monica Galiano et al
EPI_ISL_465998,"Respiratory Virus Unit, Microbiology Services Colindale, Public Health England","Respiratory Virus Unit, Microbiology Services Colindale, Public Health England",PHE Covid Sequencing Team et al
EPI_ISL_465999,"Respiratory Virus Unit, Microbiology Services Colindale, Public Health England","Respiratory Virus Unit, Microbiology Services Colindale, Public Health England",PHE Covid Sequencing Team et al
EPI_ISL_421946,"Respiratory Virus Unit, Microbiology Services Colindale, Public Health England","Respiratory Virus Unit, Microbiology Services Colindale, Public Health England",Monica Galiano et al
EPI_ISL_423538,"Respiratory Virus Unit, Microbiology Services Colindale, Public Health England","Respiratory Virus Unit, Microbiology Services Colindale, Public Health England",Monica Galiano et al
EPI_ISL_466000,"Respiratory Virus Unit, Microbiology Services Colindale, Public Health England","Respiratory Virus Unit, Microbiology Services Colindale, Public Health England",PHE Covid Sequencing Team et al
EPI_ISL_423541,"Respiratory Virus Unit, Microbiology Services Colindale, Public Health England","Respiratory Virus Unit, Microbiology Services Colindale, Public Health England",Monica Galiano et al
EPI_ISL_421947,"Respiratory Virus Unit, Microbiology Services Colindale, Public Health England","Respiratory Virus Unit, Microbiology Services Colindale, Public Health England",Monica Galiano et al
EPI_ISL_423544,"Respiratory Virus Unit, Microbiology Services Colindale, Public Health England","Respiratory Virus Unit, Microbiology Services Colindale, Public Health England",Monica Galiano et al
EPI_ISL_421948,"Respiratory Virus Unit, Microbiology Services Colindale, Public Health England","Respiratory Virus Unit, Microbiology Services Colindale, Public Health England",Monica Galiano et al
EPI_ISL_421949,"Respiratory Virus Unit, Microbiology Services Colindale, Public Health England","Respiratory Virus Unit, Microbiology Services Colindale, Public Health England",Monica Galiano et al
EPI_ISL_421951,"Respiratory Virus Unit, Microbiology Services Colindale, Public Health England","Respiratory Virus Unit, Microbiology Services Colindale, Public Health England",Monica Galiano et al
EPI_ISL_466001,"Respiratory Virus Unit, Microbiology Services Colindale, Public Health England","Respiratory Virus Unit, Microbiology Services Colindale, Public Health England",PHE Covid Sequencing Team et al
EPI_ISL_421952,"Respiratory Virus Unit, Microbiology Services Colindale, Public Health England","Respiratory Virus Unit, Microbiology Services Colindale, Public Health England",Monica Galiano et al
EPI_ISL_423546,"Respiratory Virus Unit, Microbiology Services Colindale, Public Health England","Respiratory Virus Unit, Microbiology Services Colindale, Public Health England",Monica Galiano et al
EPI_ISL_421953,"Respiratory Virus Unit, Microbiology Services Colindale, Public Health England","Respiratory Virus Unit, Microbiology Services Colindale, Public Health England",Monica Galiano et al
EPI_ISL_466002,"Respiratory Virus Unit, Microbiology Services Colindale, Public Health England","Respiratory Virus Unit, Microbiology Services Colindale, Public Health England",PHE Covid Sequencing Team et al
EPI_ISL_466003,"Respiratory Virus Unit, Microbiology Services Colindale, Public Health England","Respiratory Virus Unit, Microbiology Services Colindale, Public Health England",PHE Covid Sequencing Team et al
EPI_ISL_423548,"Respiratory Virus Unit, Microbiology Services Colindale, Public Health England","Respiratory Virus Unit, Microbiology Services Colindale, Public Health England",Monica Galiano et al
EPI_ISL_423549,"Respiratory Virus Unit, Microbiology Services Colindale, Public Health England","Respiratory Virus Unit, Microbiology Services Colindale, Public Health England",Monica Galiano et al
EPI_ISL_423550,"Respiratory Virus Unit, Microbiology Services Colindale, Public Health England","Respiratory Virus Unit, Microbiology Services Colindale, Public Health England",Monica Galiano et al
EPI_ISL_423551,"Respiratory Virus Unit, Microbiology Services Colindale, Public Health England","Respiratory Virus Unit, Microbiology Services Colindale, Public Health England",Monica Galiano et al
EPI_ISL_423552,"Respiratory Virus Unit, Microbiology Services Colindale, Public Health England","Respiratory Virus Unit, Microbiology Services Colindale, Public Health England",Monica Galiano et al
EPI_ISL_423553,"Respiratory Virus Unit, Microbiology Services Colindale, Public Health England","Respiratory Virus Unit, Microbiology Services Colindale, Public Health England",Monica Galiano et al
EPI_ISL_421954,"Respiratory Virus Unit, Microbiology Services Colindale, Public Health England","Respiratory Virus Unit, Microbiology Services Colindale, Public Health England",Monica Galiano et al
EPI_ISL_423554,"Respiratory Virus Unit, Microbiology Services Colindale, Public Health England","Respiratory Virus Unit, Microbiology Services Colindale, Public Health England",Monica Galiano et al
EPI_ISL_421955,"Respiratory Virus Unit, Microbiology Services Colindale, Public Health England","Respiratory Virus Unit, Microbiology Services Colindale, Public Health England",Monica Galiano et al
EPI_ISL_421956,"Respiratory Virus Unit, Microbiology Services Colindale, Public Health England","Respiratory Virus Unit, Microbiology Services Colindale, Public Health England",Monica Galiano et al
EPI_ISL_423555,"Respiratory Virus Unit, Microbiology Services Colindale, Public Health England","Respiratory Virus Unit, Microbiology Services Colindale, Public Health England",Monica Galiano et al
EPI_ISL_423556,"Respiratory Virus Unit, Microbiology Services Colindale, Public Health England","Respiratory Virus Unit, Microbiology Services Colindale, Public Health England",Monica Galiano et al
EPI_ISL_421957,"Respiratory Virus Unit, Microbiology Services Colindale, Public Health England","Respiratory Virus Unit, Microbiology Services Colindale, Public Health England",Monica Galiano et al
EPI_ISL_466006,"Respiratory Virus Unit, Microbiology Services Colindale, Public Health England","Respiratory Virus Unit, Microbiology Services Colindale, Public Health England",PHE Covid Sequencing Team et al
EPI_ISL_423557,"Respiratory Virus Unit, Microbiology Services Colindale, Public Health England","Respiratory Virus Unit, Microbiology Services Colindale, Public Health England",Monica Galiano et al
EPI_ISL_421958,"Respiratory Virus Unit, Microbiology Services Colindale, Public Health England","Respiratory Virus Unit, Microbiology Services Colindale, Public Health England",Monica Galiano et al
EPI_ISL_421959,"Respiratory Virus Unit, Microbiology Services Colindale, Public Health England","Respiratory Virus Unit, Microbiology Services Colindale, Public Health England",Monica Galiano et al
EPI_ISL_423559,"Respiratory Virus Unit, Microbiology Services Colindale, Public Health England","Respiratory Virus Unit, Microbiology Services Colindale, Public Health England",Monica Galiano et al
EPI_ISL_421960,"Respiratory Virus Unit, Microbiology Services Colindale, Public Health England","Respiratory Virus Unit, Microbiology Services Colindale, Public Health England",Monica Galiano et al
EPI_ISL_421961,"Respiratory Virus Unit, Microbiology Services Colindale, Public Health England","Respiratory Virus Unit, Microbiology Services Colindale, Public Health England",Monica Galiano et al
EPI_ISL_423560,"Respiratory Virus Unit, Microbiology Services Colindale, Public Health England","Respiratory Virus Unit, Microbiology Services Colindale, Public Health England",Monica Galiano et al
EPI_ISL_421962,"Respiratory Virus Unit, Microbiology Services Colindale, Public Health England","Respiratory Virus Unit, Microbiology Services Colindale, Public Health England",Monica Galiano et al
EPI_ISL_423561,"Respiratory Virus Unit, Microbiology Services Colindale, Public Health England","Respiratory Virus Unit, Microbiology Services Colindale, Public Health England",Monica Galiano et al
EPI_ISL_423562,"Respiratory Virus Unit, Microbiology Services Colindale, Public Health England","Respiratory Virus Unit, Microbiology Services Colindale, Public Health England",Monica Galiano et al
EPI_ISL_423563,"Respiratory Virus Unit, Microbiology Services Colindale, Public Health England","Respiratory Virus Unit, Microbiology Services Colindale, Public Health England",Monica Galiano et al
EPI_ISL_423564,"Respiratory Virus Unit, Microbiology Services Colindale, Public Health England","Respiratory Virus Unit, Microbiology Services Colindale, Public Health England",Monica Galiano et al
EPI_ISL_423565,"Respiratory Virus Unit, Microbiology Services Colindale, Public Health England","Respiratory Virus Unit, Microbiology Services Colindale, Public Health England",Monica Galiano et al
EPI_ISL_421963,"Respiratory Virus Unit, Microbiology Services Colindale, Public Health England","Respiratory Virus Unit, Microbiology Services Colindale, Public Health England",Monica Galiano et al
EPI_ISL_423566,"Respiratory Virus Unit, Microbiology Services Colindale, Public Health England","Respiratory Virus Unit, Microbiology Services Colindale, Public Health England",Monica Galiano et al
EPI_ISL_423567,"Respiratory Virus Unit, Microbiology Services Colindale, Public Health England","Respiratory Virus Unit, Microbiology Services Colindale, Public Health England",Monica Galiano et al
EPI_ISL_423569,"Respiratory Virus Unit, Microbiology Services Colindale, Public Health England","Respiratory Virus Unit, Microbiology Services Colindale, Public Health England",Monica Galiano et al
EPI_ISL_423570,"Respiratory Virus Unit, Microbiology Services Colindale, Public Health England","Respiratory Virus Unit, Microbiology Services Colindale, Public Health England",Monica Galiano et al
EPI_ISL_421964,"Respiratory Virus Unit, Microbiology Services Colindale, Public Health England","Respiratory Virus Unit, Microbiology Services Colindale, Public Health England",Monica Galiano et al
EPI_ISL_466011,"Respiratory Virus Unit, Microbiology Services Colindale, Public Health England","Respiratory Virus Unit, Microbiology Services Colindale, Public Health England",PHE Covid Sequencing Team et al
EPI_ISL_423571,"Respiratory Virus Unit, Microbiology Services Colindale, Public Health England","Respiratory Virus Unit, Microbiology Services Colindale, Public Health England",Monica Galiano et al
EPI_ISL_423572,"Respiratory Virus Unit, Microbiology Services Colindale, Public Health England","Respiratory Virus Unit, Microbiology Services Colindale, Public Health England",Monica Galiano et al
EPI_ISL_421965,"Respiratory Virus Unit, Microbiology Services Colindale, Public Health England","Respiratory Virus Unit, Microbiology Services Colindale, Public Health England",Monica Galiano et al
EPI_ISL_423573,"Respiratory Virus Unit, Microbiology Services Colindale, Public Health England","Respiratory Virus Unit, Microbiology Services Colindale, Public Health England",Monica Galiano et al
EPI_ISL_421966,"Respiratory Virus Unit, Microbiology Services Colindale, Public Health England","Respiratory Virus Unit, Microbiology Services Colindale, Public Health England",Monica Galiano et al
EPI_ISL_421967,"Respiratory Virus Unit, Microbiology Services Colindale, Public Health England","Respiratory Virus Unit, Microbiology Services Colindale, Public Health England",Monica Galiano et al
EPI_ISL_421968,"Respiratory Virus Unit, Microbiology Services Colindale, Public Health England","Respiratory Virus Unit, Microbiology Services Colindale, Public Health England",Monica Galiano et al
EPI_ISL_466016,"Respiratory Virus Unit, Microbiology Services Colindale, Public Health England","Respiratory Virus Unit, Microbiology Services Colindale, Public Health England",PHE Covid Sequencing Team et al
EPI_ISL_421969,"Respiratory Virus Unit, Microbiology Services Colindale, Public Health England","Respiratory Virus Unit, Microbiology Services Colindale, Public Health England",Monica Galiano et al
EPI_ISL_423574,"Respiratory Virus Unit, Microbiology Services Colindale, Public Health England","Respiratory Virus Unit, Microbiology Services Colindale, Public Health England",Monica Galiano et al
EPI_ISL_466017,"Respiratory Virus Unit, Microbiology Services Colindale, Public Health England","Respiratory Virus Unit, Microbiology Services Colindale, Public Health England",PHE Covid Sequencing Team et al
EPI_ISL_421970,"Respiratory Virus Unit, Microbiology Services Colindale, Public Health England","Respiratory Virus Unit, Microbiology Services Colindale, Public Health England",Monica Galiano et al
EPI_ISL_421971,"Respiratory Virus Unit, Microbiology Services Colindale, Public Health England","Respiratory Virus Unit, Microbiology Services Colindale, Public Health England",Monica Galiano et al
EPI_ISL_466018,"Respiratory Virus Unit, Microbiology Services Colindale, Public Health England","Respiratory Virus Unit, Microbiology Services Colindale, Public Health England",PHE Covid Sequencing Team et al
EPI_ISL_421972,"Respiratory Virus Unit, Microbiology Services Colindale, Public Health England","Respiratory Virus Unit, Microbiology Services Colindale, Public Health England",Monica Galiano et al
EPI_ISL_423575,"Respiratory Virus Unit, Microbiology Services Colindale, Public Health England","Respiratory Virus Unit, Microbiology Services Colindale, Public Health England",Monica Galiano et al
EPI_ISL_466019,"Respiratory Virus Unit, Microbiology Services Colindale, Public Health England","Respiratory Virus Unit, Microbiology Services Colindale, Public Health England",PHE Covid Sequencing Team et al
EPI_ISL_421973,"Respiratory Virus Unit, Microbiology Services Colindale, Public Health England","Respiratory Virus Unit, Microbiology Services Colindale, Public Health England",Monica Galiano et al
EPI_ISL_466021,"Respiratory Virus Unit, Microbiology Services Colindale, Public Health England","Respiratory Virus Unit, Microbiology Services Colindale, Public Health England",PHE Covid Sequencing Team et al
EPI_ISL_466022,"Respiratory Virus Unit, Microbiology Services Colindale, Public Health England","Respiratory Virus Unit, Microbiology Services Colindale, Public Health England",PHE Covid Sequencing Team et al
EPI_ISL_421974,"Respiratory Virus Unit, Microbiology Services Colindale, Public Health England","Respiratory Virus Unit, Microbiology Services Colindale, Public Health England",Monica Galiano et al
EPI_ISL_421975,"Respiratory Virus Unit, Microbiology Services Colindale, Public Health England","Respiratory Virus Unit, Microbiology Services Colindale, Public Health England",Monica Galiano et al
EPI_ISL_466024,"Respiratory Virus Unit, Microbiology Services Colindale, Public Health England","Respiratory Virus Unit, Microbiology Services Colindale, Public Health England",PHE Covid Sequencing Team et al
EPI_ISL_423576,"Respiratory Virus Unit, Microbiology Services Colindale, Public Health England","Respiratory Virus Unit, Microbiology Services Colindale, Public Health England",Monica Galiano et al
EPI_ISL_466025,"Respiratory Virus Unit, Microbiology Services Colindale, Public Health England","Respiratory Virus Unit, Microbiology Services Colindale, Public Health England",PHE Covid Sequencing Team et al
EPI_ISL_421976,"Respiratory Virus Unit, Microbiology Services Colindale, Public Health England","Respiratory Virus Unit, Microbiology Services Colindale, Public Health England",Monica Galiano et al
EPI_ISL_466026,"Respiratory Virus Unit, Microbiology Services Colindale, Public Health England","Respiratory Virus Unit, Microbiology Services Colindale, Public Health England",PHE Covid Sequencing Team et al
EPI_ISL_466028,"Respiratory Virus Unit, Microbiology Services Colindale, Public Health England","Respiratory Virus Unit, Microbiology Services Colindale, Public Health England",PHE Covid Sequencing Team et al
EPI_ISL_421977,"Respiratory Virus Unit, Microbiology Services Colindale, Public Health England","Respiratory Virus Unit, Microbiology Services Colindale, Public Health England",Monica Galiano et al
EPI_ISL_421978,"Respiratory Virus Unit, Microbiology Services Colindale, Public Health England","Respiratory Virus Unit, Microbiology Services Colindale, Public Health England",Monica Galiano et al
EPI_ISL_421979,"Respiratory Virus Unit, Microbiology Services Colindale, Public Health England","Respiratory Virus Unit, Microbiology Services Colindale, Public Health England",Monica Galiano et al
EPI_ISL_421980,"Respiratory Virus Unit, Microbiology Services Colindale, Public Health England","Respiratory Virus Unit, Microbiology Services Colindale, Public Health England",Monica Galiano et al
EPI_ISL_466030,"Respiratory Virus Unit, Microbiology Services Colindale, Public Health England","Respiratory Virus Unit, Microbiology Services Colindale, Public Health England",PHE Covid Sequencing Team et al
EPI_ISL_423578,"Respiratory Virus Unit, Microbiology Services Colindale, Public Health England","Respiratory Virus Unit, Microbiology Services Colindale, Public Health England",Monica Galiano et al
EPI_ISL_466033,"Respiratory Virus Unit, Microbiology Services Colindale, Public Health England","Respiratory Virus Unit, Microbiology Services Colindale, Public Health England",PHE Covid Sequencing Team et al
EPI_ISL_466034,"Respiratory Virus Unit, Microbiology Services Colindale, Public Health England","Respiratory Virus Unit, Microbiology Services Colindale, Public Health England",PHE Covid Sequencing Team et al
EPI_ISL_423579,"Respiratory Virus Unit, Microbiology Services Colindale, Public Health England","Respiratory Virus Unit, Microbiology Services Colindale, Public Health England",Monica Galiano et al
EPI_ISL_466036,"Respiratory Virus Unit, Microbiology Services Colindale, Public Health England","Respiratory Virus Unit, Microbiology Services Colindale, Public Health England",PHE Covid Sequencing Team et al
EPI_ISL_466037,"Respiratory Virus Unit, Microbiology Services Colindale, Public Health England","Respiratory Virus Unit, Microbiology Services Colindale, Public Health England",PHE Covid Sequencing Team et al
EPI_ISL_423581,"Respiratory Virus Unit, Microbiology Services Colindale, Public Health England","Respiratory Virus Unit, Microbiology Services Colindale, Public Health England",Monica Galiano et al
EPI_ISL_421981,"Respiratory Virus Unit, Microbiology Services Colindale, Public Health England","Respiratory Virus Unit, Microbiology Services Colindale, Public Health England",Monica Galiano et al
EPI_ISL_466038,"Respiratory Virus Unit, Microbiology Services Colindale, Public Health England","Respiratory Virus Unit, Microbiology Services Colindale, Public Health England",PHE Covid Sequencing Team et al
EPI_ISL_421982,"Respiratory Virus Unit, Microbiology Services Colindale, Public Health England","Respiratory Virus Unit, Microbiology Services Colindale, Public Health England",Monica Galiano et al
EPI_ISL_466039,"Respiratory Virus Unit, Microbiology Services Colindale, Public Health England","Respiratory Virus Unit, Microbiology Services Colindale, Public Health England",PHE Covid Sequencing Team et al
EPI_ISL_466040,"Respiratory Virus Unit, Microbiology Services Colindale, Public Health England","Respiratory Virus Unit, Microbiology Services Colindale, Public Health England",PHE Covid Sequencing Team et al
EPI_ISL_466041,"Respiratory Virus Unit, Microbiology Services Colindale, Public Health England","Respiratory Virus Unit, Microbiology Services Colindale, Public Health England",PHE Covid Sequencing Team et al
EPI_ISL_421983,"Respiratory Virus Unit, Microbiology Services Colindale, Public Health England","Respiratory Virus Unit, Microbiology Services Colindale, Public Health England",Monica Galiano et al
EPI_ISL_466042,"Respiratory Virus Unit, Microbiology Services Colindale, Public Health England","Respiratory Virus Unit, Microbiology Services Colindale, Public Health England",PHE Covid Sequencing Team et al
EPI_ISL_423582,"Respiratory Virus Unit, Microbiology Services Colindale, Public Health England","Respiratory Virus Unit, Microbiology Services Colindale, Public Health England",Monica Galiano et al
EPI_ISL_421984,"Respiratory Virus Unit, Microbiology Services Colindale, Public Health England","Respiratory Virus Unit, Microbiology Services Colindale, Public Health England",Monica Galiano et al
EPI_ISL_421985,"Respiratory Virus Unit, Microbiology Services Colindale, Public Health England","Respiratory Virus Unit, Microbiology Services Colindale, Public Health England",Monica Galiano et al
EPI_ISL_466043,"Respiratory Virus Unit, Microbiology Services Colindale, Public Health England","Respiratory Virus Unit, Microbiology Services Colindale, Public Health England",PHE Covid Sequencing Team et al
EPI_ISL_466044,"Respiratory Virus Unit, Microbiology Services Colindale, Public Health England","Respiratory Virus Unit, Microbiology Services Colindale, Public Health England",PHE Covid Sequencing Team et al
EPI_ISL_423583,"Respiratory Virus Unit, Microbiology Services Colindale, Public Health England","Respiratory Virus Unit, Microbiology Services Colindale, Public Health England",Monica Galiano et al
EPI_ISL_421986,"Respiratory Virus Unit, Microbiology Services Colindale, Public Health England","Respiratory Virus Unit, Microbiology Services Colindale, Public Health England",Monica Galiano et al
EPI_ISL_421987,"Respiratory Virus Unit, Microbiology Services Colindale, Public Health England","Respiratory Virus Unit, Microbiology Services Colindale, Public Health England",Monica Galiano et al
EPI_ISL_421988,"Respiratory Virus Unit, Microbiology Services Colindale, Public Health England","Respiratory Virus Unit, Microbiology Services Colindale, Public Health England",Monica Galiano et al
EPI_ISL_421989,"Respiratory Virus Unit, Microbiology Services Colindale, Public Health England","Respiratory Virus Unit, Microbiology Services Colindale, Public Health England",Monica Galiano et al
EPI_ISL_421990,"Respiratory Virus Unit, Microbiology Services Colindale, Public Health England","Respiratory Virus Unit, Microbiology Services Colindale, Public Health England",Monica Galiano et al
EPI_ISL_421991,"Respiratory Virus Unit, Microbiology Services Colindale, Public Health England","Respiratory Virus Unit, Microbiology Services Colindale, Public Health England",Monica Galiano et al
EPI_ISL_421992,"Respiratory Virus Unit, Microbiology Services Colindale, Public Health England","Respiratory Virus Unit, Microbiology Services Colindale, Public Health England",Monica Galiano et al
EPI_ISL_466046,"Respiratory Virus Unit, Microbiology Services Colindale, Public Health England","Respiratory Virus Unit, Microbiology Services Colindale, Public Health England",PHE Covid Sequencing Team et al
EPI_ISL_421993,"Respiratory Virus Unit, Microbiology Services Colindale, Public Health England","Respiratory Virus Unit, Microbiology Services Colindale, Public Health England",Monica Galiano et al
EPI_ISL_466047,"Respiratory Virus Unit, Microbiology Services Colindale, Public Health England","Respiratory Virus Unit, Microbiology Services Colindale, Public Health England",PHE Covid Sequencing Team et al
EPI_ISL_421994,"Respiratory Virus Unit, Microbiology Services Colindale, Public Health England","Respiratory Virus Unit, Microbiology Services Colindale, Public Health England",Monica Galiano et al
EPI_ISL_421995,"Respiratory Virus Unit, Microbiology Services Colindale, Public Health England","Respiratory Virus Unit, Microbiology Services Colindale, Public Health England",Monica Galiano et al
EPI_ISL_421996,"Respiratory Virus Unit, Microbiology Services Colindale, Public Health England","Respiratory Virus Unit, Microbiology Services Colindale, Public Health England",Monica Galiano et al
EPI_ISL_423584,"Respiratory Virus Unit, Microbiology Services Colindale, Public Health England","Respiratory Virus Unit, Microbiology Services Colindale, Public Health England",Monica Galiano et al
EPI_ISL_421997,"Respiratory Virus Unit, Microbiology Services Colindale, Public Health England","Respiratory Virus Unit, Microbiology Services Colindale, Public Health England",Monica Galiano et al
EPI_ISL_466048,"Respiratory Virus Unit, Microbiology Services Colindale, Public Health England","Respiratory Virus Unit, Microbiology Services Colindale, Public Health England",PHE Covid Sequencing Team et al
EPI_ISL_423585,"Respiratory Virus Unit, Microbiology Services Colindale, Public Health England","Respiratory Virus Unit, Microbiology Services Colindale, Public Health England",Monica Galiano et al
EPI_ISL_421998,"Respiratory Virus Unit, Microbiology Services Colindale, Public Health England","Respiratory Virus Unit, Microbiology Services Colindale, Public Health England",Monica Galiano et al
EPI_ISL_423586,"Respiratory Virus Unit, Microbiology Services Colindale, Public Health England","Respiratory Virus Unit, Microbiology Services Colindale, Public Health England",Monica Galiano et al
EPI_ISL_422000,"Respiratory Virus Unit, Microbiology Services Colindale, Public Health England","Respiratory Virus Unit, Microbiology Services Colindale, Public Health England",Monica Galiano et al
EPI_ISL_423587,"Respiratory Virus Unit, Microbiology Services Colindale, Public Health England","Respiratory Virus Unit, Microbiology Services Colindale, Public Health England",Monica Galiano et al
EPI_ISL_422001,"Respiratory Virus Unit, Microbiology Services Colindale, Public Health England","Respiratory Virus Unit, Microbiology Services Colindale, Public Health England",Monica Galiano et al
EPI_ISL_422002,"Respiratory Virus Unit, Microbiology Services Colindale, Public Health England","Respiratory Virus Unit, Microbiology Services Colindale, Public Health England",Monica Galiano et al
EPI_ISL_466052,"Respiratory Virus Unit, Microbiology Services Colindale, Public Health England","Respiratory Virus Unit, Microbiology Services Colindale, Public Health England",PHE Covid Sequencing Team et al
EPI_ISL_422003,"Respiratory Virus Unit, Microbiology Services Colindale, Public Health England","Respiratory Virus Unit, Microbiology Services Colindale, Public Health England",Monica Galiano et al
EPI_ISL_422004,"Respiratory Virus Unit, Microbiology Services Colindale, Public Health England","Respiratory Virus Unit, Microbiology Services Colindale, Public Health England",Monica Galiano et al
EPI_ISL_423588,"Respiratory Virus Unit, Microbiology Services Colindale, Public Health England","Respiratory Virus Unit, Microbiology Services Colindale, Public Health England",Monica Galiano et al
EPI_ISL_423589,"Respiratory Virus Unit, Microbiology Services Colindale, Public Health England","Respiratory Virus Unit, Microbiology Services Colindale, Public Health England",Monica Galiano et al
EPI_ISL_422005,"Respiratory Virus Unit, Microbiology Services Colindale, Public Health England","Respiratory Virus Unit, Microbiology Services Colindale, Public Health England",Monica Galiano et al
EPI_ISL_422006,"Respiratory Virus Unit, Microbiology Services Colindale, Public Health England","Respiratory Virus Unit, Microbiology Services Colindale, Public Health England",Monica Galiano et al
EPI_ISL_422007,"Respiratory Virus Unit, Microbiology Services Colindale, Public Health England","Respiratory Virus Unit, Microbiology Services Colindale, Public Health England",Monica Galiano et al
EPI_ISL_422008,"Respiratory Virus Unit, Microbiology Services Colindale, Public Health England","Respiratory Virus Unit, Microbiology Services Colindale, Public Health England",Monica Galiano et al
EPI_ISL_466054,"Respiratory Virus Unit, Microbiology Services Colindale, Public Health England","Respiratory Virus Unit, Microbiology Services Colindale, Public Health England",PHE Covid Sequencing Team et al
EPI_ISL_466060,"Respiratory Virus Unit, Microbiology Services Colindale, Public Health England","Respiratory Virus Unit, Microbiology Services Colindale, Public Health England",PHE Covid Sequencing Team et al
EPI_ISL_466061,"Respiratory Virus Unit, Microbiology Services Colindale, Public Health England","Respiratory Virus Unit, Microbiology Services Colindale, Public Health England",PHE Covid Sequencing Team et al
EPI_ISL_466062,"Respiratory Virus Unit, Microbiology Services Colindale, Public Health England","Respiratory Virus Unit, Microbiology Services Colindale, Public Health England",PHE Covid Sequencing Team et al
EPI_ISL_466065,"Respiratory Virus Unit, Microbiology Services Colindale, Public Health England","Respiratory Virus Unit, Microbiology Services Colindale, Public Health England",PHE Covid Sequencing Team et al
EPI_ISL_422009,"Respiratory Virus Unit, Microbiology Services Colindale, Public Health England","Respiratory Virus Unit, Microbiology Services Colindale, Public Health England",Monica Galiano et al
EPI_ISL_423590,"Respiratory Virus Unit, Microbiology Services Colindale, Public Health England","Respiratory Virus Unit, Microbiology Services Colindale, Public Health England",Monica Galiano et al
EPI_ISL_422010,"Respiratory Virus Unit, Microbiology Services Colindale, Public Health England","Respiratory Virus Unit, Microbiology Services Colindale, Public Health England",Monica Galiano et al
EPI_ISL_466068,"Respiratory Virus Unit, Microbiology Services Colindale, Public Health England","Respiratory Virus Unit, Microbiology Services Colindale, Public Health England",PHE Covid Sequencing Team et al
EPI_ISL_423591,"Respiratory Virus Unit, Microbiology Services Colindale, Public Health England","Respiratory Virus Unit, Microbiology Services Colindale, Public Health England",Monica Galiano et al
EPI_ISL_423592,"Respiratory Virus Unit, Microbiology Services Colindale, Public Health England","Respiratory Virus Unit, Microbiology Services Colindale, Public Health England",Monica Galiano et al
EPI_ISL_466069,"Respiratory Virus Unit, Microbiology Services Colindale, Public Health England","Respiratory Virus Unit, Microbiology Services Colindale, Public Health England",PHE Covid Sequencing Team et al
EPI_ISL_422011,"Respiratory Virus Unit, Microbiology Services Colindale, Public Health England","Respiratory Virus Unit, Microbiology Services Colindale, Public Health England",Monica Galiano et al
EPI_ISL_422012,"Respiratory Virus Unit, Microbiology Services Colindale, Public Health England","Respiratory Virus Unit, Microbiology Services Colindale, Public Health England",Monica Galiano et al
EPI_ISL_466071,"Respiratory Virus Unit, Microbiology Services Colindale, Public Health England","Respiratory Virus Unit, Microbiology Services Colindale, Public Health England",PHE Covid Sequencing Team et al
EPI_ISL_466084,"Respiratory Virus Unit, Microbiology Services Colindale, Public Health England","Respiratory Virus Unit, Microbiology Services Colindale, Public Health England",PHE Covid Sequencing Team et al
EPI_ISL_466086,"Respiratory Virus Unit, Microbiology Services Colindale, Public Health England","Respiratory Virus Unit, Microbiology Services Colindale, Public Health England",PHE Covid Sequencing Team et al
EPI_ISL_466088,"Respiratory Virus Unit, Microbiology Services Colindale, Public Health England","Respiratory Virus Unit, Microbiology Services Colindale, Public Health England",PHE Covid Sequencing Team et al
EPI_ISL_466089,"Respiratory Virus Unit, Microbiology Services Colindale, Public Health England","Respiratory Virus Unit, Microbiology Services Colindale, Public Health England",PHE Covid Sequencing Team et al
EPI_ISL_466090,"Respiratory Virus Unit, Microbiology Services Colindale, Public Health England","Respiratory Virus Unit, Microbiology Services Colindale, Public Health England",PHE Covid Sequencing Team et al
EPI_ISL_466098,"Respiratory Virus Unit, Microbiology Services Colindale, Public Health England","Respiratory Virus Unit, Microbiology Services Colindale, Public Health England",PHE Covid Sequencing Team et al
EPI_ISL_466099,"Respiratory Virus Unit, Microbiology Services Colindale, Public Health England","Respiratory Virus Unit, Microbiology Services Colindale, Public Health England",PHE Covid Sequencing Team et al
EPI_ISL_466103,"Respiratory Virus Unit, Microbiology Services Colindale, Public Health England","Respiratory Virus Unit, Microbiology Services Colindale, Public Health England",PHE Covid Sequencing Team et al
EPI_ISL_466107,"Respiratory Virus Unit, Microbiology Services Colindale, Public Health England","Respiratory Virus Unit, Microbiology Services Colindale, Public Health England",PHE Covid Sequencing Team et al
EPI_ISL_466113,"Respiratory Virus Unit, Microbiology Services Colindale, Public Health England","Respiratory Virus Unit, Microbiology Services Colindale, Public Health England",PHE Covid Sequencing Team et al
EPI_ISL_466115,"Respiratory Virus Unit, Microbiology Services Colindale, Public Health England","Respiratory Virus Unit, Microbiology Services Colindale, Public Health England",PHE Covid Sequencing Team et al
EPI_ISL_466120,"Respiratory Virus Unit, Microbiology Services Colindale, Public Health England","Respiratory Virus Unit, Microbiology Services Colindale, Public Health England",PHE Covid Sequencing Team et al
EPI_ISL_466122,"Respiratory Virus Unit, Microbiology Services Colindale, Public Health England","Respiratory Virus Unit, Microbiology Services Colindale, Public Health England",PHE Covid Sequencing Team et al
EPI_ISL_466124,"Respiratory Virus Unit, Microbiology Services Colindale, Public Health England","Respiratory Virus Unit, Microbiology Services Colindale, Public Health England",PHE Covid Sequencing Team et al
EPI_ISL_466129,"Respiratory Virus Unit, Microbiology Services Colindale, Public Health England","Respiratory Virus Unit, Microbiology Services Colindale, Public Health England",PHE Covid Sequencing Team et al
EPI_ISL_466142,"Respiratory Virus Unit, Microbiology Services Colindale, Public Health England","Respiratory Virus Unit, Microbiology Services Colindale, Public Health England",PHE Covid Sequencing Team et al
EPI_ISL_466145,"Respiratory Virus Unit, Microbiology Services Colindale, Public Health England","Respiratory Virus Unit, Microbiology Services Colindale, Public Health England",PHE Covid Sequencing Team et al
EPI_ISL_466146,"Respiratory Virus Unit, Microbiology Services Colindale, Public Health England","Respiratory Virus Unit, Microbiology Services Colindale, Public Health England",PHE Covid Sequencing Team et al
EPI_ISL_466149,"Respiratory Virus Unit, Microbiology Services Colindale, Public Health England","Respiratory Virus Unit, Microbiology Services Colindale, Public Health England",PHE Covid Sequencing Team et al
EPI_ISL_466152,"Respiratory Virus Unit, Microbiology Services Colindale, Public Health England","Respiratory Virus Unit, Microbiology Services Colindale, Public Health England",PHE Covid Sequencing Team et al
EPI_ISL_466153,"Respiratory Virus Unit, Microbiology Services Colindale, Public Health England","Respiratory Virus Unit, Microbiology Services Colindale, Public Health England",PHE Covid Sequencing Team et al
EPI_ISL_466156,"Respiratory Virus Unit, Microbiology Services Colindale, Public Health England","Respiratory Virus Unit, Microbiology Services Colindale, Public Health England",PHE Covid Sequencing Team et al
EPI_ISL_466157,"Respiratory Virus Unit, Microbiology Services Colindale, Public Health England","Respiratory Virus Unit, Microbiology Services Colindale, Public Health England",PHE Covid Sequencing Team et al
EPI_ISL_466158,"Respiratory Virus Unit, Microbiology Services Colindale, Public Health England","Respiratory Virus Unit, Microbiology Services Colindale, Public Health England",PHE Covid Sequencing Team et al
EPI_ISL_466159,"Respiratory Virus Unit, Microbiology Services Colindale, Public Health England","Respiratory Virus Unit, Microbiology Services Colindale, Public Health England",PHE Covid Sequencing Team et al
EPI_ISL_466162,"Respiratory Virus Unit, Microbiology Services Colindale, Public Health England","Respiratory Virus Unit, Microbiology Services Colindale, Public Health England",PHE Covid Sequencing Team et al
EPI_ISL_466163,"Respiratory Virus Unit, Microbiology Services Colindale, Public Health England","Respiratory Virus Unit, Microbiology Services Colindale, Public Health England",PHE Covid Sequencing Team et al
EPI_ISL_466164,"Respiratory Virus Unit, Microbiology Services Colindale, Public Health England","Respiratory Virus Unit, Microbiology Services Colindale, Public Health England",PHE Covid Sequencing Team et al
EPI_ISL_466165,"Respiratory Virus Unit, Microbiology Services Colindale, Public Health England","Respiratory Virus Unit, Microbiology Services Colindale, Public Health England",PHE Covid Sequencing Team et al
EPI_ISL_466166,"Respiratory Virus Unit, Microbiology Services Colindale, Public Health England","Respiratory Virus Unit, Microbiology Services Colindale, Public Health England",PHE Covid Sequencing Team et al
EPI_ISL_466167,"Respiratory Virus Unit, Microbiology Services Colindale, Public Health England","Respiratory Virus Unit, Microbiology Services Colindale, Public Health England",PHE Covid Sequencing Team et al
EPI_ISL_466168,"Respiratory Virus Unit, Microbiology Services Colindale, Public Health England","Respiratory Virus Unit, Microbiology Services Colindale, Public Health England",PHE Covid Sequencing Team et al
EPI_ISL_466169,"Respiratory Virus Unit, Microbiology Services Colindale, Public Health England","Respiratory Virus Unit, Microbiology Services Colindale, Public Health England",PHE Covid Sequencing Team et al
EPI_ISL_466170,"Respiratory Virus Unit, Microbiology Services Colindale, Public Health England","Respiratory Virus Unit, Microbiology Services Colindale, Public Health England",PHE Covid Sequencing Team et al
EPI_ISL_466176,"Respiratory Virus Unit, Microbiology Services Colindale, Public Health England","Respiratory Virus Unit, Microbiology Services Colindale, Public Health England",PHE Covid Sequencing Team et al
EPI_ISL_466177,"Respiratory Virus Unit, Microbiology Services Colindale, Public Health England","Respiratory Virus Unit, Microbiology Services Colindale, Public Health England",PHE Covid Sequencing Team et al
EPI_ISL_466178,"Respiratory Virus Unit, Microbiology Services Colindale, Public Health England","Respiratory Virus Unit, Microbiology Services Colindale, Public Health England",PHE Covid Sequencing Team et al
EPI_ISL_466179,"Respiratory Virus Unit, Microbiology Services Colindale, Public Health England","Respiratory Virus Unit, Microbiology Services Colindale, Public Health England",PHE Covid Sequencing Team et al
EPI_ISL_466180,"Respiratory Virus Unit, Microbiology Services Colindale, Public Health England","Respiratory Virus Unit, Microbiology Services Colindale, Public Health England",PHE Covid Sequencing Team et al
EPI_ISL_466186,"Respiratory Virus Unit, Microbiology Services Colindale, Public Health England","Respiratory Virus Unit, Microbiology Services Colindale, Public Health England",PHE Covid Sequencing Team et al
EPI_ISL_466187,"Respiratory Virus Unit, Microbiology Services Colindale, Public Health England","Respiratory Virus Unit, Microbiology Services Colindale, Public Health England",PHE Covid Sequencing Team et al
EPI_ISL_466191,"Respiratory Virus Unit, Microbiology Services Colindale, Public Health England","Respiratory Virus Unit, Microbiology Services Colindale, Public Health England",PHE Covid Sequencing Team et al
EPI_ISL_466192,"Respiratory Virus Unit, Microbiology Services Colindale, Public Health England","Respiratory Virus Unit, Microbiology Services Colindale, Public Health England",PHE Covid Sequencing Team et al
EPI_ISL_466193,"Respiratory Virus Unit, Microbiology Services Colindale, Public Health England","Respiratory Virus Unit, Microbiology Services Colindale, Public Health England",PHE Covid Sequencing Team et al
EPI_ISL_466194,"Respiratory Virus Unit, Microbiology Services Colindale, Public Health England","Respiratory Virus Unit, Microbiology Services Colindale, Public Health England",PHE Covid Sequencing Team et al
EPI_ISL_466195,"Respiratory Virus Unit, Microbiology Services Colindale, Public Health England","Respiratory Virus Unit, Microbiology Services Colindale, Public Health England",PHE Covid Sequencing Team et al
EPI_ISL_466196,"Respiratory Virus Unit, Microbiology Services Colindale, Public Health England","Respiratory Virus Unit, Microbiology Services Colindale, Public Health England",PHE Covid Sequencing Team et al
EPI_ISL_466197,"Respiratory Virus Unit, Microbiology Services Colindale, Public Health England","Respiratory Virus Unit, Microbiology Services Colindale, Public Health England",PHE Covid Sequencing Team et al
EPI_ISL_466198,"Respiratory Virus Unit, Microbiology Services Colindale, Public Health England","Respiratory Virus Unit, Microbiology Services Colindale, Public Health England",PHE Covid Sequencing Team et al
EPI_ISL_466199,"Respiratory Virus Unit, Microbiology Services Colindale, Public Health England","Respiratory Virus Unit, Microbiology Services Colindale, Public Health England",PHE Covid Sequencing Team et al
EPI_ISL_466200,"Respiratory Virus Unit, Microbiology Services Colindale, Public Health England","Respiratory Virus Unit, Microbiology Services Colindale, Public Health England",PHE Covid Sequencing Team et al
EPI_ISL_466205,"Respiratory Virus Unit, Microbiology Services Colindale, Public Health England","Respiratory Virus Unit, Microbiology Services Colindale, Public Health England",PHE Covid Sequencing Team et al
EPI_ISL_466206,"Respiratory Virus Unit, Microbiology Services Colindale, Public Health England","Respiratory Virus Unit, Microbiology Services Colindale, Public Health England",PHE Covid Sequencing Team et al
EPI_ISL_466207,"Respiratory Virus Unit, Microbiology Services Colindale, Public Health England","Respiratory Virus Unit, Microbiology Services Colindale, Public Health England",PHE Covid Sequencing Team et al
EPI_ISL_466208,"Respiratory Virus Unit, Microbiology Services Colindale, Public Health England","Respiratory Virus Unit, Microbiology Services Colindale, Public Health England",PHE Covid Sequencing Team et al
EPI_ISL_466209,"Respiratory Virus Unit, Microbiology Services Colindale, Public Health England","Respiratory Virus Unit, Microbiology Services Colindale, Public Health England",PHE Covid Sequencing Team et al
EPI_ISL_466211,"Respiratory Virus Unit, Microbiology Services Colindale, Public Health England","Respiratory Virus Unit, Microbiology Services Colindale, Public Health England",PHE Covid Sequencing Team et al
EPI_ISL_466212,"Respiratory Virus Unit, Microbiology Services Colindale, Public Health England","Respiratory Virus Unit, Microbiology Services Colindale, Public Health England",PHE Covid Sequencing Team et al
EPI_ISL_466213,"Respiratory Virus Unit, Microbiology Services Colindale, Public Health England","Respiratory Virus Unit, Microbiology Services Colindale, Public Health England",PHE Covid Sequencing Team et al
EPI_ISL_466216,"Respiratory Virus Unit, Microbiology Services Colindale, Public Health England","Respiratory Virus Unit, Microbiology Services Colindale, Public Health England",PHE Covid Sequencing Team et al
EPI_ISL_466217,"Respiratory Virus Unit, Microbiology Services Colindale, Public Health England","Respiratory Virus Unit, Microbiology Services Colindale, Public Health England",PHE Covid Sequencing Team et al
EPI_ISL_466218,"Respiratory Virus Unit, Microbiology Services Colindale, Public Health England","Respiratory Virus Unit, Microbiology Services Colindale, Public Health England",PHE Covid Sequencing Team et al
EPI_ISL_466219,"Respiratory Virus Unit, Microbiology Services Colindale, Public Health England","Respiratory Virus Unit, Microbiology Services Colindale, Public Health England",PHE Covid Sequencing Team et al
EPI_ISL_466220,"Respiratory Virus Unit, Microbiology Services Colindale, Public Health England","Respiratory Virus Unit, Microbiology Services Colindale, Public Health England",PHE Covid Sequencing Team et al
EPI_ISL_466221,"Respiratory Virus Unit, Microbiology Services Colindale, Public Health England","Respiratory Virus Unit, Microbiology Services Colindale, Public Health England",PHE Covid Sequencing Team et al
EPI_ISL_466224,"Respiratory Virus Unit, Microbiology Services Colindale, Public Health England","Respiratory Virus Unit, Microbiology Services Colindale, Public Health England",PHE Covid Sequencing Team et al
EPI_ISL_466225,"Respiratory Virus Unit, Microbiology Services Colindale, Public Health England","Respiratory Virus Unit, Microbiology Services Colindale, Public Health England",PHE Covid Sequencing Team et al
EPI_ISL_466226,"Respiratory Virus Unit, Microbiology Services Colindale, Public Health England","Respiratory Virus Unit, Microbiology Services Colindale, Public Health England",PHE Covid Sequencing Team et al
EPI_ISL_466227,"Respiratory Virus Unit, Microbiology Services Colindale, Public Health England","Respiratory Virus Unit, Microbiology Services Colindale, Public Health England",PHE Covid Sequencing Team et al
EPI_ISL_466228,"Respiratory Virus Unit, Microbiology Services Colindale, Public Health England","Respiratory Virus Unit, Microbiology Services Colindale, Public Health England",PHE Covid Sequencing Team et al
EPI_ISL_466230,"Respiratory Virus Unit, Microbiology Services Colindale, Public Health England","Respiratory Virus Unit, Microbiology Services Colindale, Public Health England",PHE Covid Sequencing Team et al
EPI_ISL_466231,"Respiratory Virus Unit, Microbiology Services Colindale, Public Health England","Respiratory Virus Unit, Microbiology Services Colindale, Public Health England",PHE Covid Sequencing Team et al
EPI_ISL_466233,"Respiratory Virus Unit, Microbiology Services Colindale, Public Health England","Respiratory Virus Unit, Microbiology Services Colindale, Public Health England",PHE Covid Sequencing Team et al
EPI_ISL_466234,"Respiratory Virus Unit, Microbiology Services Colindale, Public Health England","Respiratory Virus Unit, Microbiology Services Colindale, Public Health England",PHE Covid Sequencing Team et al
EPI_ISL_466235,"Respiratory Virus Unit, Microbiology Services Colindale, Public Health England","Respiratory Virus Unit, Microbiology Services Colindale, Public Health England",PHE Covid Sequencing Team et al
EPI_ISL_466236,"Respiratory Virus Unit, Microbiology Services Colindale, Public Health England","Respiratory Virus Unit, Microbiology Services Colindale, Public Health England",PHE Covid Sequencing Team et al
EPI_ISL_466237,"Respiratory Virus Unit, Microbiology Services Colindale, Public Health England","Respiratory Virus Unit, Microbiology Services Colindale, Public Health England",PHE Covid Sequencing Team et al
EPI_ISL_466238,"Respiratory Virus Unit, Microbiology Services Colindale, Public Health England","Respiratory Virus Unit, Microbiology Services Colindale, Public Health England",PHE Covid Sequencing Team et al
EPI_ISL_466239,"Respiratory Virus Unit, Microbiology Services Colindale, Public Health England","Respiratory Virus Unit, Microbiology Services Colindale, Public Health England",PHE Covid Sequencing Team et al
EPI_ISL_466240,"Respiratory Virus Unit, Microbiology Services Colindale, Public Health England","Respiratory Virus Unit, Microbiology Services Colindale, Public Health England",PHE Covid Sequencing Team et al
EPI_ISL_466241,"Respiratory Virus Unit, Microbiology Services Colindale, Public Health England","Respiratory Virus Unit, Microbiology Services Colindale, Public Health England",PHE Covid Sequencing Team et al
EPI_ISL_466242,"Respiratory Virus Unit, Microbiology Services Colindale, Public Health England","Respiratory Virus Unit, Microbiology Services Colindale, Public Health England",PHE Covid Sequencing Team et al
EPI_ISL_466245,"Respiratory Virus Unit, Microbiology Services Colindale, Public Health England","Respiratory Virus Unit, Microbiology Services Colindale, Public Health England",PHE Covid Sequencing Team et al
EPI_ISL_466246,"Respiratory Virus Unit, Microbiology Services Colindale, Public Health England","Respiratory Virus Unit, Microbiology Services Colindale, Public Health England",PHE Covid Sequencing Team et al
EPI_ISL_466248,"Respiratory Virus Unit, Microbiology Services Colindale, Public Health England","Respiratory Virus Unit, Microbiology Services Colindale, Public Health England",PHE Covid Sequencing Team et al
EPI_ISL_466249,"Respiratory Virus Unit, Microbiology Services Colindale, Public Health England","Respiratory Virus Unit, Microbiology Services Colindale, Public Health England",PHE Covid Sequencing Team et al
EPI_ISL_466250,"Respiratory Virus Unit, Microbiology Services Colindale, Public Health England","Respiratory Virus Unit, Microbiology Services Colindale, Public Health England",PHE Covid Sequencing Team et al
EPI_ISL_466252,"Respiratory Virus Unit, Microbiology Services Colindale, Public Health England","Respiratory Virus Unit, Microbiology Services Colindale, Public Health England",PHE Covid Sequencing Team et al
EPI_ISL_466253,"Respiratory Virus Unit, Microbiology Services Colindale, Public Health England","Respiratory Virus Unit, Microbiology Services Colindale, Public Health England",PHE Covid Sequencing Team et al
EPI_ISL_466254,"Respiratory Virus Unit, Microbiology Services Colindale, Public Health England","Respiratory Virus Unit, Microbiology Services Colindale, Public Health England",PHE Covid Sequencing Team et al
EPI_ISL_466255,"Respiratory Virus Unit, Microbiology Services Colindale, Public Health England","Respiratory Virus Unit, Microbiology Services Colindale, Public Health England",PHE Covid Sequencing Team et al
EPI_ISL_466256,"Respiratory Virus Unit, Microbiology Services Colindale, Public Health England","Respiratory Virus Unit, Microbiology Services Colindale, Public Health England",PHE Covid Sequencing Team et al
EPI_ISL_466257,"Respiratory Virus Unit, Microbiology Services Colindale, Public Health England","Respiratory Virus Unit, Microbiology Services Colindale, Public Health England",PHE Covid Sequencing Team et al
EPI_ISL_466258,"Respiratory Virus Unit, Microbiology Services Colindale, Public Health England","Respiratory Virus Unit, Microbiology Services Colindale, Public Health England",PHE Covid Sequencing Team et al
EPI_ISL_466259,"Respiratory Virus Unit, Microbiology Services Colindale, Public Health England","Respiratory Virus Unit, Microbiology Services Colindale, Public Health England",PHE Covid Sequencing Team et al
EPI_ISL_466261,"Respiratory Virus Unit, Microbiology Services Colindale, Public Health England","Respiratory Virus Unit, Microbiology Services Colindale, Public Health England",PHE Covid Sequencing Team et al
EPI_ISL_466262,"Respiratory Virus Unit, Microbiology Services Colindale, Public Health England","Respiratory Virus Unit, Microbiology Services Colindale, Public Health England",PHE Covid Sequencing Team et al
EPI_ISL_466266,"Respiratory Virus Unit, Microbiology Services Colindale, Public Health England","Respiratory Virus Unit, Microbiology Services Colindale, Public Health England",PHE Covid Sequencing Team et al
EPI_ISL_466267,"Respiratory Virus Unit, Microbiology Services Colindale, Public Health England","Respiratory Virus Unit, Microbiology Services Colindale, Public Health England",PHE Covid Sequencing Team et al
EPI_ISL_466269,"Respiratory Virus Unit, Microbiology Services Colindale, Public Health England","Respiratory Virus Unit, Microbiology Services Colindale, Public Health England",PHE Covid Sequencing Team et al
EPI_ISL_466271,"Respiratory Virus Unit, Microbiology Services Colindale, Public Health England","Respiratory Virus Unit, Microbiology Services Colindale, Public Health England",PHE Covid Sequencing Team et al
EPI_ISL_466272,"Respiratory Virus Unit, Microbiology Services Colindale, Public Health England","Respiratory Virus Unit, Microbiology Services Colindale, Public Health England",PHE Covid Sequencing Team et al
EPI_ISL_466273,"Respiratory Virus Unit, Microbiology Services Colindale, Public Health England","Respiratory Virus Unit, Microbiology Services Colindale, Public Health England",PHE Covid Sequencing Team et al
EPI_ISL_466275,"Respiratory Virus Unit, Microbiology Services Colindale, Public Health England","Respiratory Virus Unit, Microbiology Services Colindale, Public Health England",PHE Covid Sequencing Team et al
EPI_ISL_466277,"Respiratory Virus Unit, Microbiology Services Colindale, Public Health England","Respiratory Virus Unit, Microbiology Services Colindale, Public Health England",PHE Covid Sequencing Team et al
EPI_ISL_466278,"Respiratory Virus Unit, Microbiology Services Colindale, Public Health England","Respiratory Virus Unit, Microbiology Services Colindale, Public Health England",PHE Covid Sequencing Team et al
EPI_ISL_466279,"Respiratory Virus Unit, Microbiology Services Colindale, Public Health England","Respiratory Virus Unit, Microbiology Services Colindale, Public Health England",PHE Covid Sequencing Team et al
EPI_ISL_466280,"Respiratory Virus Unit, Microbiology Services Colindale, Public Health England","Respiratory Virus Unit, Microbiology Services Colindale, Public Health England",PHE Covid Sequencing Team et al
EPI_ISL_466282,"Respiratory Virus Unit, Microbiology Services Colindale, Public Health England","Respiratory Virus Unit, Microbiology Services Colindale, Public Health England",PHE Covid Sequencing Team et al
EPI_ISL_466283,"Respiratory Virus Unit, Microbiology Services Colindale, Public Health England","Respiratory Virus Unit, Microbiology Services Colindale, Public Health England",PHE Covid Sequencing Team et al
EPI_ISL_466285,"Respiratory Virus Unit, Microbiology Services Colindale, Public Health England","Respiratory Virus Unit, Microbiology Services Colindale, Public Health England",PHE Covid Sequencing Team et al
EPI_ISL_466288,"Respiratory Virus Unit, Microbiology Services Colindale, Public Health England","Respiratory Virus Unit, Microbiology Services Colindale, Public Health England",PHE Covid Sequencing Team et al
EPI_ISL_466289,"Respiratory Virus Unit, Microbiology Services Colindale, Public Health England","Respiratory Virus Unit, Microbiology Services Colindale, Public Health England",PHE Covid Sequencing Team et al
EPI_ISL_466290,"Respiratory Virus Unit, Microbiology Services Colindale, Public Health England","Respiratory Virus Unit, Microbiology Services Colindale, Public Health England",PHE Covid Sequencing Team et al
EPI_ISL_466291,"Respiratory Virus Unit, Microbiology Services Colindale, Public Health England","Respiratory Virus Unit, Microbiology Services Colindale, Public Health England",PHE Covid Sequencing Team et al
EPI_ISL_466292,"Respiratory Virus Unit, Microbiology Services Colindale, Public Health England","Respiratory Virus Unit, Microbiology Services Colindale, Public Health England",PHE Covid Sequencing Team et al
EPI_ISL_466293,"Respiratory Virus Unit, Microbiology Services Colindale, Public Health England","Respiratory Virus Unit, Microbiology Services Colindale, Public Health England",PHE Covid Sequencing Team et al
EPI_ISL_466298,"Respiratory Virus Unit, Microbiology Services Colindale, Public Health England","Respiratory Virus Unit, Microbiology Services Colindale, Public Health England",PHE Covid Sequencing Team et al
EPI_ISL_466311,"Respiratory Virus Unit, Microbiology Services Colindale, Public Health England","Respiratory Virus Unit, Microbiology Services Colindale, Public Health England",PHE Covid Sequencing Team et al
EPI_ISL_466317,"Respiratory Virus Unit, Microbiology Services Colindale, Public Health England","Respiratory Virus Unit, Microbiology Services Colindale, Public Health England",PHE Covid Sequencing Team et al
EPI_ISL_466320,"Respiratory Virus Unit, Microbiology Services Colindale, Public Health England","Respiratory Virus Unit, Microbiology Services Colindale, Public Health England",PHE Covid Sequencing Team et al
EPI_ISL_466324,"Respiratory Virus Unit, Microbiology Services Colindale, Public Health England","Respiratory Virus Unit, Microbiology Services Colindale, Public Health England",PHE Covid Sequencing Team et al
EPI_ISL_466325,"Respiratory Virus Unit, Microbiology Services Colindale, Public Health England","Respiratory Virus Unit, Microbiology Services Colindale, Public Health England",PHE Covid Sequencing Team et al
EPI_ISL_466326,"Respiratory Virus Unit, Microbiology Services Colindale, Public Health England","Respiratory Virus Unit, Microbiology Services Colindale, Public Health England",PHE Covid Sequencing Team et al
EPI_ISL_466328,"Respiratory Virus Unit, Microbiology Services Colindale, Public Health England","Respiratory Virus Unit, Microbiology Services Colindale, Public Health England",PHE Covid Sequencing Team et al
EPI_ISL_466338,"Respiratory Virus Unit, Microbiology Services Colindale, Public Health England","Respiratory Virus Unit, Microbiology Services Colindale, Public Health England",PHE Covid Sequencing Team et al
EPI_ISL_466343,"Respiratory Virus Unit, Microbiology Services Colindale, Public Health England","Respiratory Virus Unit, Microbiology Services Colindale, Public Health England",PHE Covid Sequencing Team et al
EPI_ISL_466415,"Respiratory Virus Unit, Microbiology Services Colindale, Public Health England","Respiratory Virus Unit, Microbiology Services Colindale, Public Health England",PHE Covid Sequencing Team et al
EPI_ISL_466463,"Respiratory Virus Unit, Microbiology Services Colindale, Public Health England","Respiratory Virus Unit, Microbiology Services Colindale, Public Health England",PHE Covid Sequencing Team et al
EPI_ISL_466466,"Respiratory Virus Unit, Microbiology Services Colindale, Public Health England","Respiratory Virus Unit, Microbiology Services Colindale, Public Health England",PHE Covid Sequencing Team et al
EPI_ISL_466470,"Respiratory Virus Unit, Microbiology Services Colindale, Public Health England","Respiratory Virus Unit, Microbiology Services Colindale, Public Health England",PHE Covid Sequencing Team et al
EPI_ISL_466471,"Respiratory Virus Unit, Microbiology Services Colindale, Public Health England","Respiratory Virus Unit, Microbiology Services Colindale, Public Health England",PHE Covid Sequencing Team et al
EPI_ISL_466475,"Respiratory Virus Unit, Microbiology Services Colindale, Public Health England","Respiratory Virus Unit, Microbiology Services Colindale, Public Health England",PHE Covid Sequencing Team et al
EPI_ISL_466478,"Respiratory Virus Unit, Microbiology Services Colindale, Public Health England","Respiratory Virus Unit, Microbiology Services Colindale, Public Health England",PHE Covid Sequencing Team et al
EPI_ISL_466479,"Respiratory Virus Unit, Microbiology Services Colindale, Public Health England","Respiratory Virus Unit, Microbiology Services Colindale, Public Health England",PHE Covid Sequencing Team et al
EPI_ISL_466481,"Respiratory Virus Unit, Microbiology Services Colindale, Public Health England","Respiratory Virus Unit, Microbiology Services Colindale, Public Health England",PHE Covid Sequencing Team et al
EPI_ISL_466486,"Respiratory Virus Unit, Microbiology Services Colindale, Public Health England","Respiratory Virus Unit, Microbiology Services Colindale, Public Health England",PHE Covid Sequencing Team et al
EPI_ISL_466487,"Respiratory Virus Unit, Microbiology Services Colindale, Public Health England","Respiratory Virus Unit, Microbiology Services Colindale, Public Health England",PHE Covid Sequencing Team et al
EPI_ISL_466488,"Respiratory Virus Unit, Microbiology Services Colindale, Public Health England","Respiratory Virus Unit, Microbiology Services Colindale, Public Health England",PHE Covid Sequencing Team et al
EPI_ISL_466490,"Respiratory Virus Unit, Microbiology Services Colindale, Public Health England","Respiratory Virus Unit, Microbiology Services Colindale, Public Health England",PHE Covid Sequencing Team et al
EPI_ISL_466492,"Respiratory Virus Unit, Microbiology Services Colindale, Public Health England","Respiratory Virus Unit, Microbiology Services Colindale, Public Health England",PHE Covid Sequencing Team et al
EPI_ISL_466494,"Respiratory Virus Unit, Microbiology Services Colindale, Public Health England","Respiratory Virus Unit, Microbiology Services Colindale, Public Health England",PHE Covid Sequencing Team et al
EPI_ISL_466497,"Respiratory Virus Unit, Microbiology Services Colindale, Public Health England","Respiratory Virus Unit, Microbiology Services Colindale, Public Health England",PHE Covid Sequencing Team et al
EPI_ISL_466501,"Respiratory Virus Unit, Microbiology Services Colindale, Public Health England","Respiratory Virus Unit, Microbiology Services Colindale, Public Health England",PHE Covid Sequencing Team et al
EPI_ISL_466505,"Respiratory Virus Unit, Microbiology Services Colindale, Public Health England","Respiratory Virus Unit, Microbiology Services Colindale, Public Health England",PHE Covid Sequencing Team et al
EPI_ISL_466506,"Respiratory Virus Unit, Microbiology Services Colindale, Public Health England","Respiratory Virus Unit, Microbiology Services Colindale, Public Health England",PHE Covid Sequencing Team et al
EPI_ISL_466507,"Respiratory Virus Unit, Microbiology Services Colindale, Public Health England","Respiratory Virus Unit, Microbiology Services Colindale, Public Health England",PHE Covid Sequencing Team et al
EPI_ISL_466512,"Respiratory Virus Unit, Microbiology Services Colindale, Public Health England","Respiratory Virus Unit, Microbiology Services Colindale, Public Health England",PHE Covid Sequencing Team et al
EPI_ISL_466513,"Respiratory Virus Unit, Microbiology Services Colindale, Public Health England","Respiratory Virus Unit, Microbiology Services Colindale, Public Health England",PHE Covid Sequencing Team et al
EPI_ISL_466514,"Respiratory Virus Unit, Microbiology Services Colindale, Public Health England","Respiratory Virus Unit, Microbiology Services Colindale, Public Health England",PHE Covid Sequencing Team et al
EPI_ISL_466519,"Respiratory Virus Unit, Microbiology Services Colindale, Public Health England","Respiratory Virus Unit, Microbiology Services Colindale, Public Health England",PHE Covid Sequencing Team et al
EPI_ISL_466521,"Respiratory Virus Unit, Microbiology Services Colindale, Public Health England","Respiratory Virus Unit, Microbiology Services Colindale, Public Health England",PHE Covid Sequencing Team et al
EPI_ISL_466522,"Respiratory Virus Unit, Microbiology Services Colindale, Public Health England","Respiratory Virus Unit, Microbiology Services Colindale, Public Health England",PHE Covid Sequencing Team et al
EPI_ISL_466524,"Respiratory Virus Unit, Microbiology Services Colindale, Public Health England","Respiratory Virus Unit, Microbiology Services Colindale, Public Health England",PHE Covid Sequencing Team et al
EPI_ISL_466527,"Respiratory Virus Unit, Microbiology Services Colindale, Public Health England","Respiratory Virus Unit, Microbiology Services Colindale, Public Health England",PHE Covid Sequencing Team et al
EPI_ISL_466528,"Respiratory Virus Unit, Microbiology Services Colindale, Public Health England","Respiratory Virus Unit, Microbiology Services Colindale, Public Health England",PHE Covid Sequencing Team et al
EPI_ISL_466529,"Respiratory Virus Unit, Microbiology Services Colindale, Public Health England","Respiratory Virus Unit, Microbiology Services Colindale, Public Health England",PHE Covid Sequencing Team et al
EPI_ISL_466531,"Respiratory Virus Unit, Microbiology Services Colindale, Public Health England","Respiratory Virus Unit, Microbiology Services Colindale, Public Health England",PHE Covid Sequencing Team et al
EPI_ISL_466532,"Respiratory Virus Unit, Microbiology Services Colindale, Public Health England","Respiratory Virus Unit, Microbiology Services Colindale, Public Health England",PHE Covid Sequencing Team et al
EPI_ISL_466534,"Respiratory Virus Unit, Microbiology Services Colindale, Public Health England","Respiratory Virus Unit, Microbiology Services Colindale, Public Health England",PHE Covid Sequencing Team et al
EPI_ISL_466535,"Respiratory Virus Unit, Microbiology Services Colindale, Public Health England","Respiratory Virus Unit, Microbiology Services Colindale, Public Health England",PHE Covid Sequencing Team et al
EPI_ISL_466536,"Respiratory Virus Unit, Microbiology Services Colindale, Public Health England","Respiratory Virus Unit, Microbiology Services Colindale, Public Health England",PHE Covid Sequencing Team et al
EPI_ISL_466539,"Respiratory Virus Unit, Microbiology Services Colindale, Public Health England","Respiratory Virus Unit, Microbiology Services Colindale, Public Health England",PHE Covid Sequencing Team et al
EPI_ISL_466540,"Respiratory Virus Unit, Microbiology Services Colindale, Public Health England","Respiratory Virus Unit, Microbiology Services Colindale, Public Health England",PHE Covid Sequencing Team et al
EPI_ISL_466545,"Respiratory Virus Unit, Microbiology Services Colindale, Public Health England","Respiratory Virus Unit, Microbiology Services Colindale, Public Health England",PHE Covid Sequencing Team et al
EPI_ISL_466546,"Respiratory Virus Unit, Microbiology Services Colindale, Public Health England","Respiratory Virus Unit, Microbiology Services Colindale, Public Health England",PHE Covid Sequencing Team et al
EPI_ISL_466548,"Respiratory Virus Unit, Microbiology Services Colindale, Public Health England","Respiratory Virus Unit, Microbiology Services Colindale, Public Health England",PHE Covid Sequencing Team et al
EPI_ISL_466605,"Respiratory Virus Unit, Microbiology Services Colindale, Public Health England","Respiratory Virus Unit, Microbiology Services Colindale, Public Health England",PHE Covid Sequencing Team et al
EPI_ISL_466607,"Respiratory Virus Unit, Microbiology Services Colindale, Public Health England","Respiratory Virus Unit, Microbiology Services Colindale, Public Health England",PHE Covid Sequencing Team et al
EPI_ISL_466609,"Respiratory Virus Unit, Microbiology Services Colindale, Public Health England","Respiratory Virus Unit, Microbiology Services Colindale, Public Health England",PHE Covid Sequencing Team et al
EPI_ISL_466610,"Respiratory Virus Unit, Microbiology Services Colindale, Public Health England","Respiratory Virus Unit, Microbiology Services Colindale, Public Health England",PHE Covid Sequencing Team et al
EPI_ISL_466618,"Respiratory Virus Unit, Microbiology Services Colindale, Public Health England","Respiratory Virus Unit, Microbiology Services Colindale, Public Health England",PHE Covid Sequencing Team et al
EPI_ISL_466620,"Respiratory Virus Unit, Microbiology Services Colindale, Public Health England","Respiratory Virus Unit, Microbiology Services Colindale, Public Health England",PHE Covid Sequencing Team et al
EPI_ISL_466623,"Respiratory Virus Unit, Microbiology Services Colindale, Public Health England","Respiratory Virus Unit, Microbiology Services Colindale, Public Health England",PHE Covid Sequencing Team et al
EPI_ISL_466624,"Respiratory Virus Unit, Microbiology Services Colindale, Public Health England","Respiratory Virus Unit, Microbiology Services Colindale, Public Health England",PHE Covid Sequencing Team et al
EPI_ISL_466625,"Respiratory Virus Unit, Microbiology Services Colindale, Public Health England","Respiratory Virus Unit, Microbiology Services Colindale, Public Health England",PHE Covid Sequencing Team et al
EPI_ISL_465167,"Respiratory Virus Unit, Microbiology Services Colindale, Public Health England","Respiratory Virus Unit, Microbiology Services Colindale, Public Health England",PHE Covid Sequencing Team et al
EPI_ISL_465168,"Respiratory Virus Unit, Microbiology Services Colindale, Public Health England","Respiratory Virus Unit, Microbiology Services Colindale, Public Health England",PHE Covid Sequencing Team et al
EPI_ISL_465171,"Respiratory Virus Unit, Microbiology Services Colindale, Public Health England","Respiratory Virus Unit, Microbiology Services Colindale, Public Health England",PHE Covid Sequencing Team et al
EPI_ISL_465172,"Respiratory Virus Unit, Microbiology Services Colindale, Public Health England","Respiratory Virus Unit, Microbiology Services Colindale, Public Health England",PHE Covid Sequencing Team et al
EPI_ISL_465174,"Respiratory Virus Unit, Microbiology Services Colindale, Public Health England","Respiratory Virus Unit, Microbiology Services Colindale, Public Health England",PHE Covid Sequencing Team et al
EPI_ISL_465175,"Respiratory Virus Unit, Microbiology Services Colindale, Public Health England","Respiratory Virus Unit, Microbiology Services Colindale, Public Health England",PHE Covid Sequencing Team et al
EPI_ISL_465177,"Respiratory Virus Unit, Microbiology Services Colindale, Public Health England","Respiratory Virus Unit, Microbiology Services Colindale, Public Health England",PHE Covid Sequencing Team et al
EPI_ISL_465180,"Respiratory Virus Unit, Microbiology Services Colindale, Public Health England","Respiratory Virus Unit, Microbiology Services Colindale, Public Health England",PHE Covid Sequencing Team et al
EPI_ISL_465181,"Respiratory Virus Unit, Microbiology Services Colindale, Public Health England","Respiratory Virus Unit, Microbiology Services Colindale, Public Health England",PHE Covid Sequencing Team et al
EPI_ISL_465182,"Respiratory Virus Unit, Microbiology Services Colindale, Public Health England","Respiratory Virus Unit, Microbiology Services Colindale, Public Health England",PHE Covid Sequencing Team et al
EPI_ISL_465183,"Respiratory Virus Unit, Microbiology Services Colindale, Public Health England","Respiratory Virus Unit, Microbiology Services Colindale, Public Health England",PHE Covid Sequencing Team et al
EPI_ISL_465184,"Respiratory Virus Unit, Microbiology Services Colindale, Public Health England","Respiratory Virus Unit, Microbiology Services Colindale, Public Health England",PHE Covid Sequencing Team et al
EPI_ISL_465186,"Respiratory Virus Unit, Microbiology Services Colindale, Public Health England","Respiratory Virus Unit, Microbiology Services Colindale, Public Health England",PHE Covid Sequencing Team et al
EPI_ISL_465187,"Respiratory Virus Unit, Microbiology Services Colindale, Public Health England","Respiratory Virus Unit, Microbiology Services Colindale, Public Health England",PHE Covid Sequencing Team et al
EPI_ISL_465188,"Respiratory Virus Unit, Microbiology Services Colindale, Public Health England","Respiratory Virus Unit, Microbiology Services Colindale, Public Health England",PHE Covid Sequencing Team et al
EPI_ISL_465189,"Respiratory Virus Unit, Microbiology Services Colindale, Public Health England","Respiratory Virus Unit, Microbiology Services Colindale, Public Health England",PHE Covid Sequencing Team et al
EPI_ISL_465192,"Respiratory Virus Unit, Microbiology Services Colindale, Public Health England","Respiratory Virus Unit, Microbiology Services Colindale, Public Health England",PHE Covid Sequencing Team et al
EPI_ISL_465193,"Respiratory Virus Unit, Microbiology Services Colindale, Public Health England","Respiratory Virus Unit, Microbiology Services Colindale, Public Health England",PHE Covid Sequencing Team et al
EPI_ISL_465194,"Respiratory Virus Unit, Microbiology Services Colindale, Public Health England","Respiratory Virus Unit, Microbiology Services Colindale, Public Health England",PHE Covid Sequencing Team et al
EPI_ISL_465195,"Respiratory Virus Unit, Microbiology Services Colindale, Public Health England","Respiratory Virus Unit, Microbiology Services Colindale, Public Health England",PHE Covid Sequencing Team et al
EPI_ISL_465196,"Respiratory Virus Unit, Microbiology Services Colindale, Public Health England","Respiratory Virus Unit, Microbiology Services Colindale, Public Health England",PHE Covid Sequencing Team et al
EPI_ISL_465197,"Respiratory Virus Unit, Microbiology Services Colindale, Public Health England","Respiratory Virus Unit, Microbiology Services Colindale, Public Health England",PHE Covid Sequencing Team et al
EPI_ISL_465198,"Respiratory Virus Unit, Microbiology Services Colindale, Public Health England","Respiratory Virus Unit, Microbiology Services Colindale, Public Health England",PHE Covid Sequencing Team et al
EPI_ISL_465199,"Respiratory Virus Unit, Microbiology Services Colindale, Public Health England","Respiratory Virus Unit, Microbiology Services Colindale, Public Health England",PHE Covid Sequencing Team et al
EPI_ISL_465200,"Respiratory Virus Unit, Microbiology Services Colindale, Public Health England","Respiratory Virus Unit, Microbiology Services Colindale, Public Health England",PHE Covid Sequencing Team et al
EPI_ISL_465202,"Respiratory Virus Unit, Microbiology Services Colindale, Public Health England","Respiratory Virus Unit, Microbiology Services Colindale, Public Health England",PHE Covid Sequencing Team et al
EPI_ISL_465207,"Respiratory Virus Unit, Microbiology Services Colindale, Public Health England","Respiratory Virus Unit, Microbiology Services Colindale, Public Health England",PHE Covid Sequencing Team et al
EPI_ISL_465208,"Respiratory Virus Unit, Microbiology Services Colindale, Public Health England","Respiratory Virus Unit, Microbiology Services Colindale, Public Health England",PHE Covid Sequencing Team et al
EPI_ISL_465210,"Respiratory Virus Unit, Microbiology Services Colindale, Public Health England","Respiratory Virus Unit, Microbiology Services Colindale, Public Health England",PHE Covid Sequencing Team et al
EPI_ISL_465212,"Respiratory Virus Unit, Microbiology Services Colindale, Public Health England","Respiratory Virus Unit, Microbiology Services Colindale, Public Health England",PHE Covid Sequencing Team et al
EPI_ISL_444279,University of Birmingham,COVID-19 Genomics UK (COG-UK) Consortium,Loman Lab: Claire McMurray et al
EPI_ISL_444280,University of Birmingham,COVID-19 Genomics UK (COG-UK) Consortium,Loman Lab: Claire McMurray et al
EPI_ISL_444281,University of Birmingham,COVID-19 Genomics UK (COG-UK) Consortium,Loman Lab: Claire McMurray et al
EPI_ISL_444282,University of Birmingham,COVID-19 Genomics UK (COG-UK) Consortium,Loman Lab: Claire McMurray et al
EPI_ISL_444283,University of Birmingham,COVID-19 Genomics UK (COG-UK) Consortium,Loman Lab: Claire McMurray et al
EPI_ISL_444284,University of Birmingham,COVID-19 Genomics UK (COG-UK) Consortium,Loman Lab: Claire McMurray et al
EPI_ISL_444285,University of Birmingham,COVID-19 Genomics UK (COG-UK) Consortium,Loman Lab: Claire McMurray et al
EPI_ISL_444286,University of Birmingham,COVID-19 Genomics UK (COG-UK) Consortium,Loman Lab: Claire McMurray et al
EPI_ISL_444287,University of Birmingham,COVID-19 Genomics UK (COG-UK) Consortium,Loman Lab: Claire McMurray et al
EPI_ISL_444288,University of Birmingham,COVID-19 Genomics UK (COG-UK) Consortium,Loman Lab: Claire McMurray et al
EPI_ISL_444289,University of Birmingham,COVID-19 Genomics UK (COG-UK) Consortium,Loman Lab: Claire McMurray et al
EPI_ISL_444290,University of Birmingham,COVID-19 Genomics UK (COG-UK) Consortium,Loman Lab: Claire McMurray et al
EPI_ISL_444291,University of Birmingham,COVID-19 Genomics UK (COG-UK) Consortium,Loman Lab: Claire McMurray et al
EPI_ISL_444292,University of Birmingham,COVID-19 Genomics UK (COG-UK) Consortium,Loman Lab: Claire McMurray et al
EPI_ISL_444293,University of Birmingham,COVID-19 Genomics UK (COG-UK) Consortium,Loman Lab: Claire McMurray et al
EPI_ISL_444294,University of Birmingham,COVID-19 Genomics UK (COG-UK) Consortium,Loman Lab: Claire McMurray et al
EPI_ISL_477727,University of Birmingham,COVID-19 Genomics UK (COG-UK) Consortium,Institute of Microbiology et al
EPI_ISL_444295,University of Birmingham,COVID-19 Genomics UK (COG-UK) Consortium,Loman Lab: Claire McMurray et al
EPI_ISL_444299,University of Birmingham,COVID-19 Genomics UK (COG-UK) Consortium,Loman Lab: Claire McMurray et al
EPI_ISL_444300,University of Birmingham,COVID-19 Genomics UK (COG-UK) Consortium,Loman Lab: Claire McMurray et al
EPI_ISL_444303,University of Birmingham,COVID-19 Genomics UK (COG-UK) Consortium,Loman Lab: Claire McMurray et al
EPI_ISL_444304,University of Birmingham,COVID-19 Genomics UK (COG-UK) Consortium,Loman Lab: Claire McMurray et al
EPI_ISL_444305,University of Birmingham,COVID-19 Genomics UK (COG-UK) Consortium,Loman Lab: Claire McMurray et al
EPI_ISL_444306,University of Birmingham,COVID-19 Genomics UK (COG-UK) Consortium,Loman Lab: Claire McMurray et al
EPI_ISL_444307,University of Birmingham,COVID-19 Genomics UK (COG-UK) Consortium,Loman Lab: Claire McMurray et al
EPI_ISL_444308,University of Birmingham,COVID-19 Genomics UK (COG-UK) Consortium,Loman Lab: Claire McMurray et al
EPI_ISL_444310,University of Birmingham,COVID-19 Genomics UK (COG-UK) Consortium,Loman Lab: Claire McMurray et al
EPI_ISL_444312,University of Birmingham,COVID-19 Genomics UK (COG-UK) Consortium,Loman Lab: Claire McMurray et al
EPI_ISL_447923,University of Birmingham,COVID-19 Genomics UK (COG-UK) Consortium,Claire McMurray et al
EPI_ISL_447924,University of Birmingham,COVID-19 Genomics UK (COG-UK) Consortium,Claire McMurray et al
EPI_ISL_447926,University of Birmingham,COVID-19 Genomics UK (COG-UK) Consortium,Claire McMurray et al
EPI_ISL_447927,University of Birmingham,COVID-19 Genomics UK (COG-UK) Consortium,Claire McMurray et al
EPI_ISL_447928,University of Birmingham,COVID-19 Genomics UK (COG-UK) Consortium,Claire McMurray et al
EPI_ISL_447929,University of Birmingham,COVID-19 Genomics UK (COG-UK) Consortium,Claire McMurray et al
EPI_ISL_447930,University of Birmingham,COVID-19 Genomics UK (COG-UK) Consortium,Claire McMurray et al
EPI_ISL_447939,University of Birmingham,COVID-19 Genomics UK (COG-UK) Consortium,Claire McMurray et al
EPI_ISL_447940,University of Birmingham,COVID-19 Genomics UK (COG-UK) Consortium,Claire McMurray et al
EPI_ISL_447941,University of Birmingham,COVID-19 Genomics UK (COG-UK) Consortium,Claire McMurray et al
EPI_ISL_456658,University of Birmingham,COVID-19 Genomics UK (COG-UK) Consortium,Loman Lab: Claire McMurray et al
EPI_ISL_456659,University of Birmingham,COVID-19 Genomics UK (COG-UK) Consortium,Loman Lab: Claire McMurray et al
EPI_ISL_456661,University of Birmingham,COVID-19 Genomics UK (COG-UK) Consortium,Loman Lab: Claire McMurray et al
EPI_ISL_456662,University of Birmingham,COVID-19 Genomics UK (COG-UK) Consortium,Loman Lab: Claire McMurray et al
EPI_ISL_456663,University of Birmingham,COVID-19 Genomics UK (COG-UK) Consortium,Loman Lab: Claire McMurray et al
EPI_ISL_456664,University of Birmingham,COVID-19 Genomics UK (COG-UK) Consortium,Loman Lab: Claire McMurray et al
EPI_ISL_456665,University of Birmingham,COVID-19 Genomics UK (COG-UK) Consortium,Loman Lab: Claire McMurray et al
EPI_ISL_473306,University of Birmingham,COVID-19 Genomics UK (COG-UK) Consortium,Institute of Microbiology et al
EPI_ISL_473307,University of Birmingham,COVID-19 Genomics UK (COG-UK) Consortium,Institute of Microbiology et al
EPI_ISL_473308,University of Birmingham,COVID-19 Genomics UK (COG-UK) Consortium,Institute of Microbiology et al
EPI_ISL_473309,University of Birmingham,COVID-19 Genomics UK (COG-UK) Consortium,Institute of Microbiology et al
EPI_ISL_473310,University of Birmingham,COVID-19 Genomics UK (COG-UK) Consortium,Institute of Microbiology et al
EPI_ISL_473311,University of Birmingham,COVID-19 Genomics UK (COG-UK) Consortium,Institute of Microbiology et al
EPI_ISL_473312,University of Birmingham,COVID-19 Genomics UK (COG-UK) Consortium,Institute of Microbiology et al
EPI_ISL_473313,University of Birmingham,COVID-19 Genomics UK (COG-UK) Consortium,Institute of Microbiology et al
EPI_ISL_473314,University of Birmingham,COVID-19 Genomics UK (COG-UK) Consortium,Institute of Microbiology et al
EPI_ISL_473315,University of Birmingham,COVID-19 Genomics UK (COG-UK) Consortium,Institute of Microbiology et al
EPI_ISL_473316,University of Birmingham,COVID-19 Genomics UK (COG-UK) Consortium,Institute of Microbiology et al
EPI_ISL_473317,University of Birmingham,COVID-19 Genomics UK (COG-UK) Consortium,Institute of Microbiology et al
EPI_ISL_473318,University of Birmingham,COVID-19 Genomics UK (COG-UK) Consortium,Institute of Microbiology et al
EPI_ISL_456667,University of Birmingham,COVID-19 Genomics UK (COG-UK) Consortium,Loman Lab: Claire McMurray et al
EPI_ISL_456668,University of Birmingham,COVID-19 Genomics UK (COG-UK) Consortium,Loman Lab: Claire McMurray et al
EPI_ISL_456669,University of Birmingham,COVID-19 Genomics UK (COG-UK) Consortium,Loman Lab: Claire McMurray et al
EPI_ISL_456670,University of Birmingham,COVID-19 Genomics UK (COG-UK) Consortium,Loman Lab: Claire McMurray et al
EPI_ISL_456671,University of Birmingham,COVID-19 Genomics UK (COG-UK) Consortium,Loman Lab: Claire McMurray et al
EPI_ISL_456672,University of Birmingham,COVID-19 Genomics UK (COG-UK) Consortium,Loman Lab: Claire McMurray et al
EPI_ISL_456673,University of Birmingham,COVID-19 Genomics UK (COG-UK) Consortium,Loman Lab: Claire McMurray et al
EPI_ISL_456674,University of Birmingham,COVID-19 Genomics UK (COG-UK) Consortium,Loman Lab: Claire McMurray et al
EPI_ISL_456675,University of Birmingham,COVID-19 Genomics UK (COG-UK) Consortium,Loman Lab: Claire McMurray et al
EPI_ISL_456676,University of Birmingham,COVID-19 Genomics UK (COG-UK) Consortium,Loman Lab: Claire McMurray et al
EPI_ISL_461507,University of Birmingham,COVID-19 Genomics UK (COG-UK) Consortium,Loman Lab: Claire McMurray et al
EPI_ISL_461508,University of Birmingham,COVID-19 Genomics UK (COG-UK) Consortium,Loman Lab: Claire McMurray et al
EPI_ISL_461509,University of Birmingham,COVID-19 Genomics UK (COG-UK) Consortium,Loman Lab: Claire McMurray et al
EPI_ISL_461510,University of Birmingham,COVID-19 Genomics UK (COG-UK) Consortium,Loman Lab: Claire McMurray et al
EPI_ISL_461511,University of Birmingham,COVID-19 Genomics UK (COG-UK) Consortium,Loman Lab: Claire McMurray et al
EPI_ISL_461512,University of Birmingham,COVID-19 Genomics UK (COG-UK) Consortium,Loman Lab: Claire McMurray et al
EPI_ISL_461513,University of Birmingham,COVID-19 Genomics UK (COG-UK) Consortium,Loman Lab: Claire McMurray et al
EPI_ISL_461514,University of Birmingham,COVID-19 Genomics UK (COG-UK) Consortium,Loman Lab: Claire McMurray et al
EPI_ISL_461515,University of Birmingham,COVID-19 Genomics UK (COG-UK) Consortium,Loman Lab: Claire McMurray et al
EPI_ISL_461516,University of Birmingham,COVID-19 Genomics UK (COG-UK) Consortium,Loman Lab: Claire McMurray et al
EPI_ISL_461517,University of Birmingham,COVID-19 Genomics UK (COG-UK) Consortium,Loman Lab: Claire McMurray et al
EPI_ISL_461518,University of Birmingham,COVID-19 Genomics UK (COG-UK) Consortium,Loman Lab: Claire McMurray et al
EPI_ISL_461519,University of Birmingham,COVID-19 Genomics UK (COG-UK) Consortium,Loman Lab: Claire McMurray et al
EPI_ISL_461520,University of Birmingham,COVID-19 Genomics UK (COG-UK) Consortium,Loman Lab: Claire McMurray et al
EPI_ISL_461521,University of Birmingham,COVID-19 Genomics UK (COG-UK) Consortium,Loman Lab: Claire McMurray et al
EPI_ISL_461522,University of Birmingham,COVID-19 Genomics UK (COG-UK) Consortium,Loman Lab: Claire McMurray et al
EPI_ISL_461523,University of Birmingham,COVID-19 Genomics UK (COG-UK) Consortium,Loman Lab: Claire McMurray et al
EPI_ISL_461524,University of Birmingham,COVID-19 Genomics UK (COG-UK) Consortium,Loman Lab: Claire McMurray et al
EPI_ISL_461525,University of Birmingham,COVID-19 Genomics UK (COG-UK) Consortium,Loman Lab: Claire McMurray et al
EPI_ISL_473319,University of Birmingham,COVID-19 Genomics UK (COG-UK) Consortium,Institute of Microbiology et al
EPI_ISL_473320,University of Birmingham,COVID-19 Genomics UK (COG-UK) Consortium,Institute of Microbiology et al
EPI_ISL_473321,University of Birmingham,COVID-19 Genomics UK (COG-UK) Consortium,Institute of Microbiology et al
EPI_ISL_473322,University of Birmingham,COVID-19 Genomics UK (COG-UK) Consortium,Institute of Microbiology et al
EPI_ISL_473323,University of Birmingham,COVID-19 Genomics UK (COG-UK) Consortium,Institute of Microbiology et al
EPI_ISL_473324,University of Birmingham,COVID-19 Genomics UK (COG-UK) Consortium,Institute of Microbiology et al
EPI_ISL_473326,University of Birmingham,COVID-19 Genomics UK (COG-UK) Consortium,Institute of Microbiology et al
EPI_ISL_473327,University of Birmingham,COVID-19 Genomics UK (COG-UK) Consortium,Institute of Microbiology et al
EPI_ISL_473328,University of Birmingham,COVID-19 Genomics UK (COG-UK) Consortium,Institute of Microbiology et al
EPI_ISL_473329,University of Birmingham,COVID-19 Genomics UK (COG-UK) Consortium,Institute of Microbiology et al
EPI_ISL_473330,University of Birmingham,COVID-19 Genomics UK (COG-UK) Consortium,Institute of Microbiology et al
EPI_ISL_473331,University of Birmingham,COVID-19 Genomics UK (COG-UK) Consortium,Institute of Microbiology et al
EPI_ISL_473332,University of Birmingham,COVID-19 Genomics UK (COG-UK) Consortium,Institute of Microbiology et al
EPI_ISL_473333,University of Birmingham,COVID-19 Genomics UK (COG-UK) Consortium,Institute of Microbiology et al
EPI_ISL_473334,University of Birmingham,COVID-19 Genomics UK (COG-UK) Consortium,Institute of Microbiology et al
EPI_ISL_473335,University of Birmingham,COVID-19 Genomics UK (COG-UK) Consortium,Institute of Microbiology et al
EPI_ISL_473336,University of Birmingham,COVID-19 Genomics UK (COG-UK) Consortium,Institute of Microbiology et al
EPI_ISL_473337,University of Birmingham,COVID-19 Genomics UK (COG-UK) Consortium,Institute of Microbiology et al
EPI_ISL_473338,University of Birmingham,COVID-19 Genomics UK (COG-UK) Consortium,Institute of Microbiology et al
EPI_ISL_473339,University of Birmingham,COVID-19 Genomics UK (COG-UK) Consortium,Institute of Microbiology et al
EPI_ISL_473340,University of Birmingham,COVID-19 Genomics UK (COG-UK) Consortium,Institute of Microbiology et al
EPI_ISL_473341,University of Birmingham,COVID-19 Genomics UK (COG-UK) Consortium,Institute of Microbiology et al
EPI_ISL_473342,University of Birmingham,COVID-19 Genomics UK (COG-UK) Consortium,Institute of Microbiology et al
EPI_ISL_473343,University of Birmingham,COVID-19 Genomics UK (COG-UK) Consortium,Institute of Microbiology et al
EPI_ISL_473344,University of Birmingham,COVID-19 Genomics UK (COG-UK) Consortium,Institute of Microbiology et al
EPI_ISL_473345,University of Birmingham,COVID-19 Genomics UK (COG-UK) Consortium,Institute of Microbiology et al
EPI_ISL_473348,University of Birmingham,COVID-19 Genomics UK (COG-UK) Consortium,Institute of Microbiology et al
EPI_ISL_473349,University of Birmingham,COVID-19 Genomics UK (COG-UK) Consortium,Institute of Microbiology et al
EPI_ISL_473350,University of Birmingham,COVID-19 Genomics UK (COG-UK) Consortium,Institute of Microbiology et al
EPI_ISL_473351,University of Birmingham,COVID-19 Genomics UK (COG-UK) Consortium,Institute of Microbiology et al
EPI_ISL_473352,University of Birmingham,COVID-19 Genomics UK (COG-UK) Consortium,Institute of Microbiology et al
EPI_ISL_473354,University of Birmingham,COVID-19 Genomics UK (COG-UK) Consortium,Institute of Microbiology et al
EPI_ISL_473355,University of Birmingham,COVID-19 Genomics UK (COG-UK) Consortium,Institute of Microbiology et al
EPI_ISL_473356,University of Birmingham,COVID-19 Genomics UK (COG-UK) Consortium,Institute of Microbiology et al
EPI_ISL_473357,University of Birmingham,COVID-19 Genomics UK (COG-UK) Consortium,Institute of Microbiology et al
EPI_ISL_473358,University of Birmingham,COVID-19 Genomics UK (COG-UK) Consortium,Institute of Microbiology et al
EPI_ISL_473360,University of Birmingham,COVID-19 Genomics UK (COG-UK) Consortium,Institute of Microbiology et al
EPI_ISL_473361,University of Birmingham,COVID-19 Genomics UK (COG-UK) Consortium,Institute of Microbiology et al
EPI_ISL_473362,University of Birmingham,COVID-19 Genomics UK (COG-UK) Consortium,Institute of Microbiology et al
EPI_ISL_473363,University of Birmingham,COVID-19 Genomics UK (COG-UK) Consortium,Institute of Microbiology et al
EPI_ISL_473364,University of Birmingham,COVID-19 Genomics UK (COG-UK) Consortium,Institute of Microbiology et al
EPI_ISL_473365,University of Birmingham,COVID-19 Genomics UK (COG-UK) Consortium,Institute of Microbiology et al
EPI_ISL_473366,University of Birmingham,COVID-19 Genomics UK (COG-UK) Consortium,Institute of Microbiology et al
EPI_ISL_473367,University of Birmingham,COVID-19 Genomics UK (COG-UK) Consortium,Institute of Microbiology et al
EPI_ISL_473368,University of Birmingham,COVID-19 Genomics UK (COG-UK) Consortium,Institute of Microbiology et al
EPI_ISL_473369,University of Birmingham,COVID-19 Genomics UK (COG-UK) Consortium,Institute of Microbiology et al
EPI_ISL_473370,University of Birmingham,COVID-19 Genomics UK (COG-UK) Consortium,Institute of Microbiology et al
EPI_ISL_473371,University of Birmingham,COVID-19 Genomics UK (COG-UK) Consortium,Institute of Microbiology et al
EPI_ISL_473373,University of Birmingham,COVID-19 Genomics UK (COG-UK) Consortium,Institute of Microbiology et al
EPI_ISL_473374,University of Birmingham,COVID-19 Genomics UK (COG-UK) Consortium,Institute of Microbiology et al
EPI_ISL_473375,University of Birmingham,COVID-19 Genomics UK (COG-UK) Consortium,Institute of Microbiology et al
EPI_ISL_473376,University of Birmingham,COVID-19 Genomics UK (COG-UK) Consortium,Institute of Microbiology et al
EPI_ISL_473377,University of Birmingham,COVID-19 Genomics UK (COG-UK) Consortium,Institute of Microbiology et al
EPI_ISL_473379,University of Birmingham,COVID-19 Genomics UK (COG-UK) Consortium,Institute of Microbiology et al
EPI_ISL_473380,University of Birmingham,COVID-19 Genomics UK (COG-UK) Consortium,Institute of Microbiology et al
EPI_ISL_473381,University of Birmingham,COVID-19 Genomics UK (COG-UK) Consortium,Institute of Microbiology et al
EPI_ISL_473382,University of Birmingham,COVID-19 Genomics UK (COG-UK) Consortium,Institute of Microbiology et al
EPI_ISL_473383,University of Birmingham,COVID-19 Genomics UK (COG-UK) Consortium,Institute of Microbiology et al
EPI_ISL_473384,University of Birmingham,COVID-19 Genomics UK (COG-UK) Consortium,Institute of Microbiology et al
EPI_ISL_473385,University of Birmingham,COVID-19 Genomics UK (COG-UK) Consortium,Institute of Microbiology et al
EPI_ISL_473386,University of Birmingham,COVID-19 Genomics UK (COG-UK) Consortium,Institute of Microbiology et al
EPI_ISL_473387,University of Birmingham,COVID-19 Genomics UK (COG-UK) Consortium,Institute of Microbiology et al
EPI_ISL_473389,University of Birmingham,COVID-19 Genomics UK (COG-UK) Consortium,Institute of Microbiology et al
EPI_ISL_473390,University of Birmingham,COVID-19 Genomics UK (COG-UK) Consortium,Institute of Microbiology et al
EPI_ISL_473391,University of Birmingham,COVID-19 Genomics UK (COG-UK) Consortium,Institute of Microbiology et al
EPI_ISL_473392,University of Birmingham,COVID-19 Genomics UK (COG-UK) Consortium,Institute of Microbiology et al
EPI_ISL_473393,University of Birmingham,COVID-19 Genomics UK (COG-UK) Consortium,Institute of Microbiology et al
EPI_ISL_473394,University of Birmingham,COVID-19 Genomics UK (COG-UK) Consortium,Institute of Microbiology et al
EPI_ISL_473395,University of Birmingham,COVID-19 Genomics UK (COG-UK) Consortium,Institute of Microbiology et al
EPI_ISL_473397,University of Birmingham,COVID-19 Genomics UK (COG-UK) Consortium,Institute of Microbiology et al
EPI_ISL_473398,University of Birmingham,COVID-19 Genomics UK (COG-UK) Consortium,Institute of Microbiology et al
EPI_ISL_461526,University of Birmingham,COVID-19 Genomics UK (COG-UK) Consortium,Loman Lab: Claire McMurray et al
EPI_ISL_461527,University of Birmingham,COVID-19 Genomics UK (COG-UK) Consortium,Loman Lab: Claire McMurray et al
EPI_ISL_461528,University of Birmingham,COVID-19 Genomics UK (COG-UK) Consortium,Loman Lab: Claire McMurray et al
EPI_ISL_461529,University of Birmingham,COVID-19 Genomics UK (COG-UK) Consortium,Loman Lab: Claire McMurray et al
EPI_ISL_461530,University of Birmingham,COVID-19 Genomics UK (COG-UK) Consortium,Loman Lab: Claire McMurray et al
EPI_ISL_461531,University of Birmingham,COVID-19 Genomics UK (COG-UK) Consortium,Loman Lab: Claire McMurray et al
EPI_ISL_461532,University of Birmingham,COVID-19 Genomics UK (COG-UK) Consortium,Loman Lab: Claire McMurray et al
EPI_ISL_461533,University of Birmingham,COVID-19 Genomics UK (COG-UK) Consortium,Loman Lab: Claire McMurray et al
EPI_ISL_461534,University of Birmingham,COVID-19 Genomics UK (COG-UK) Consortium,Loman Lab: Claire McMurray et al
EPI_ISL_461535,University of Birmingham,COVID-19 Genomics UK (COG-UK) Consortium,Loman Lab: Claire McMurray et al
EPI_ISL_461536,University of Birmingham,COVID-19 Genomics UK (COG-UK) Consortium,Loman Lab: Claire McMurray et al
EPI_ISL_461537,University of Birmingham,COVID-19 Genomics UK (COG-UK) Consortium,Loman Lab: Claire McMurray et al
EPI_ISL_461538,University of Birmingham,COVID-19 Genomics UK (COG-UK) Consortium,Loman Lab: Claire McMurray et al
EPI_ISL_461539,University of Birmingham,COVID-19 Genomics UK (COG-UK) Consortium,Loman Lab: Claire McMurray et al
EPI_ISL_461540,University of Birmingham,COVID-19 Genomics UK (COG-UK) Consortium,Loman Lab: Claire McMurray et al
EPI_ISL_461541,University of Birmingham,COVID-19 Genomics UK (COG-UK) Consortium,Loman Lab: Claire McMurray et al
EPI_ISL_461542,University of Birmingham,COVID-19 Genomics UK (COG-UK) Consortium,Loman Lab: Claire McMurray et al
EPI_ISL_461543,University of Birmingham,COVID-19 Genomics UK (COG-UK) Consortium,Loman Lab: Claire McMurray et al
EPI_ISL_461544,University of Birmingham,COVID-19 Genomics UK (COG-UK) Consortium,Loman Lab: Claire McMurray et al
EPI_ISL_461545,University of Birmingham,COVID-19 Genomics UK (COG-UK) Consortium,Loman Lab: Claire McMurray et al
EPI_ISL_473399,University of Birmingham,COVID-19 Genomics UK (COG-UK) Consortium,Institute of Microbiology et al
EPI_ISL_473400,University of Birmingham,COVID-19 Genomics UK (COG-UK) Consortium,Institute of Microbiology et al
EPI_ISL_473401,University of Birmingham,COVID-19 Genomics UK (COG-UK) Consortium,Institute of Microbiology et al
EPI_ISL_473402,University of Birmingham,COVID-19 Genomics UK (COG-UK) Consortium,Institute of Microbiology et al
EPI_ISL_473403,University of Birmingham,COVID-19 Genomics UK (COG-UK) Consortium,Institute of Microbiology et al
EPI_ISL_473404,University of Birmingham,COVID-19 Genomics UK (COG-UK) Consortium,Institute of Microbiology et al
EPI_ISL_473405,University of Birmingham,COVID-19 Genomics UK (COG-UK) Consortium,Institute of Microbiology et al
EPI_ISL_473406,University of Birmingham,COVID-19 Genomics UK (COG-UK) Consortium,Institute of Microbiology et al
EPI_ISL_473407,University of Birmingham,COVID-19 Genomics UK (COG-UK) Consortium,Institute of Microbiology et al
EPI_ISL_473408,University of Birmingham,COVID-19 Genomics UK (COG-UK) Consortium,Institute of Microbiology et al
EPI_ISL_473410,University of Birmingham,COVID-19 Genomics UK (COG-UK) Consortium,Institute of Microbiology et al
EPI_ISL_473411,University of Birmingham,COVID-19 Genomics UK (COG-UK) Consortium,Institute of Microbiology et al
EPI_ISL_473412,University of Birmingham,COVID-19 Genomics UK (COG-UK) Consortium,Institute of Microbiology et al
EPI_ISL_473413,University of Birmingham,COVID-19 Genomics UK (COG-UK) Consortium,Institute of Microbiology et al
EPI_ISL_473414,University of Birmingham,COVID-19 Genomics UK (COG-UK) Consortium,Institute of Microbiology et al
EPI_ISL_473415,University of Birmingham,COVID-19 Genomics UK (COG-UK) Consortium,Institute of Microbiology et al
EPI_ISL_473416,University of Birmingham,COVID-19 Genomics UK (COG-UK) Consortium,Institute of Microbiology et al
EPI_ISL_473417,University of Birmingham,COVID-19 Genomics UK (COG-UK) Consortium,Institute of Microbiology et al
EPI_ISL_473418,University of Birmingham,COVID-19 Genomics UK (COG-UK) Consortium,Institute of Microbiology et al
EPI_ISL_473419,University of Birmingham,COVID-19 Genomics UK (COG-UK) Consortium,Institute of Microbiology et al
EPI_ISL_473420,University of Birmingham,COVID-19 Genomics UK (COG-UK) Consortium,Institute of Microbiology et al
EPI_ISL_473421,University of Birmingham,COVID-19 Genomics UK (COG-UK) Consortium,Institute of Microbiology et al
EPI_ISL_473422,University of Birmingham,COVID-19 Genomics UK (COG-UK) Consortium,Institute of Microbiology et al
EPI_ISL_473423,University of Birmingham,COVID-19 Genomics UK (COG-UK) Consortium,Institute of Microbiology et al
EPI_ISL_473424,University of Birmingham,COVID-19 Genomics UK (COG-UK) Consortium,Institute of Microbiology et al
EPI_ISL_477728,University of Birmingham,COVID-19 Genomics UK (COG-UK) Consortium,Institute of Microbiology et al
EPI_ISL_477729,University of Birmingham,COVID-19 Genomics UK (COG-UK) Consortium,Institute of Microbiology et al
EPI_ISL_477730,University of Birmingham,COVID-19 Genomics UK (COG-UK) Consortium,Institute of Microbiology et al
EPI_ISL_477732,University of Birmingham,COVID-19 Genomics UK (COG-UK) Consortium,Institute of Microbiology et al
EPI_ISL_477733,University of Birmingham,COVID-19 Genomics UK (COG-UK) Consortium,Institute of Microbiology et al
EPI_ISL_477734,University of Birmingham,COVID-19 Genomics UK (COG-UK) Consortium,Institute of Microbiology et al
EPI_ISL_477735,University of Birmingham,COVID-19 Genomics UK (COG-UK) Consortium,Institute of Microbiology et al
EPI_ISL_477736,University of Birmingham,COVID-19 Genomics UK (COG-UK) Consortium,Institute of Microbiology et al
EPI_ISL_477737,University of Birmingham,COVID-19 Genomics UK (COG-UK) Consortium,Institute of Microbiology et al
EPI_ISL_477738,University of Birmingham,COVID-19 Genomics UK (COG-UK) Consortium,Institute of Microbiology et al
EPI_ISL_477739,University of Birmingham,COVID-19 Genomics UK (COG-UK) Consortium,Institute of Microbiology et al
EPI_ISL_477740,University of Birmingham,COVID-19 Genomics UK (COG-UK) Consortium,Institute of Microbiology et al
EPI_ISL_477741,University of Birmingham,COVID-19 Genomics UK (COG-UK) Consortium,Institute of Microbiology et al
EPI_ISL_477742,University of Birmingham,COVID-19 Genomics UK (COG-UK) Consortium,Institute of Microbiology et al
EPI_ISL_477743,University of Birmingham,COVID-19 Genomics UK (COG-UK) Consortium,Institute of Microbiology et al
EPI_ISL_473425,University of Birmingham,COVID-19 Genomics UK (COG-UK) Consortium,Institute of Microbiology et al
EPI_ISL_473426,University of Birmingham,COVID-19 Genomics UK (COG-UK) Consortium,Institute of Microbiology et al
EPI_ISL_473427,University of Birmingham,COVID-19 Genomics UK (COG-UK) Consortium,Institute of Microbiology et al
EPI_ISL_473428,University of Birmingham,COVID-19 Genomics UK (COG-UK) Consortium,Institute of Microbiology et al
EPI_ISL_473429,University of Birmingham,COVID-19 Genomics UK (COG-UK) Consortium,Institute of Microbiology et al
EPI_ISL_473433,University of Birmingham,COVID-19 Genomics UK (COG-UK) Consortium,Institute of Microbiology et al
EPI_ISL_477744,University of Birmingham,COVID-19 Genomics UK (COG-UK) Consortium,Institute of Microbiology et al
EPI_ISL_477746,University of Birmingham,COVID-19 Genomics UK (COG-UK) Consortium,Institute of Microbiology et al
EPI_ISL_477747,University of Birmingham,COVID-19 Genomics UK (COG-UK) Consortium,Institute of Microbiology et al
EPI_ISL_477748,University of Birmingham,COVID-19 Genomics UK (COG-UK) Consortium,Institute of Microbiology et al
EPI_ISL_477749,University of Birmingham,COVID-19 Genomics UK (COG-UK) Consortium,Institute of Microbiology et al
EPI_ISL_477751,University of Birmingham,COVID-19 Genomics UK (COG-UK) Consortium,Institute of Microbiology et al
EPI_ISL_477752,University of Birmingham,COVID-19 Genomics UK (COG-UK) Consortium,Institute of Microbiology et al
EPI_ISL_477753,University of Birmingham,COVID-19 Genomics UK (COG-UK) Consortium,Institute of Microbiology et al
EPI_ISL_477754,University of Birmingham,COVID-19 Genomics UK (COG-UK) Consortium,Institute of Microbiology et al
EPI_ISL_473434,University of Birmingham,COVID-19 Genomics UK (COG-UK) Consortium,Institute of Microbiology et al
EPI_ISL_473435,University of Birmingham,COVID-19 Genomics UK (COG-UK) Consortium,Institute of Microbiology et al
EPI_ISL_473436,University of Birmingham,COVID-19 Genomics UK (COG-UK) Consortium,Institute of Microbiology et al
EPI_ISL_473438,University of Birmingham,COVID-19 Genomics UK (COG-UK) Consortium,Institute of Microbiology et al
EPI_ISL_473439,University of Birmingham,COVID-19 Genomics UK (COG-UK) Consortium,Institute of Microbiology et al
EPI_ISL_473440,University of Birmingham,COVID-19 Genomics UK (COG-UK) Consortium,Institute of Microbiology et al
EPI_ISL_473441,University of Birmingham,COVID-19 Genomics UK (COG-UK) Consortium,Institute of Microbiology et al
EPI_ISL_473442,University of Birmingham,COVID-19 Genomics UK (COG-UK) Consortium,Institute of Microbiology et al
EPI_ISL_473443,University of Birmingham,COVID-19 Genomics UK (COG-UK) Consortium,Institute of Microbiology et al
EPI_ISL_473444,University of Birmingham,COVID-19 Genomics UK (COG-UK) Consortium,Institute of Microbiology et al
EPI_ISL_473445,University of Birmingham,COVID-19 Genomics UK (COG-UK) Consortium,Institute of Microbiology et al
EPI_ISL_477755,University of Birmingham,COVID-19 Genomics UK (COG-UK) Consortium,Institute of Microbiology et al
EPI_ISL_473446,University of Birmingham,COVID-19 Genomics UK (COG-UK) Consortium,Institute of Microbiology et al
EPI_ISL_473447,University of Birmingham,COVID-19 Genomics UK (COG-UK) Consortium,Institute of Microbiology et al
EPI_ISL_473448,University of Birmingham,COVID-19 Genomics UK (COG-UK) Consortium,Institute of Microbiology et al
EPI_ISL_473449,University of Birmingham,COVID-19 Genomics UK (COG-UK) Consortium,Institute of Microbiology et al
EPI_ISL_473450,University of Birmingham,COVID-19 Genomics UK (COG-UK) Consortium,Institute of Microbiology et al
EPI_ISL_477756,University of Birmingham,COVID-19 Genomics UK (COG-UK) Consortium,Institute of Microbiology et al
EPI_ISL_477757,University of Birmingham,COVID-19 Genomics UK (COG-UK) Consortium,Institute of Microbiology et al
EPI_ISL_477758,University of Birmingham,COVID-19 Genomics UK (COG-UK) Consortium,Institute of Microbiology et al
EPI_ISL_477759,University of Birmingham,COVID-19 Genomics UK (COG-UK) Consortium,Institute of Microbiology et al
EPI_ISL_477762,University of Birmingham,COVID-19 Genomics UK (COG-UK) Consortium,Institute of Microbiology et al
EPI_ISL_477763,University of Birmingham,COVID-19 Genomics UK (COG-UK) Consortium,Institute of Microbiology et al
EPI_ISL_477764,University of Birmingham,COVID-19 Genomics UK (COG-UK) Consortium,Institute of Microbiology et al
EPI_ISL_477765,University of Birmingham,COVID-19 Genomics UK (COG-UK) Consortium,Institute of Microbiology et al
EPI_ISL_477766,University of Birmingham,COVID-19 Genomics UK (COG-UK) Consortium,Institute of Microbiology et al
EPI_ISL_477767,University of Birmingham,COVID-19 Genomics UK (COG-UK) Consortium,Institute of Microbiology et al
EPI_ISL_477768,University of Birmingham,COVID-19 Genomics UK (COG-UK) Consortium,Institute of Microbiology et al
EPI_ISL_477769,University of Birmingham,COVID-19 Genomics UK (COG-UK) Consortium,Institute of Microbiology et al
EPI_ISL_477770,University of Birmingham,COVID-19 Genomics UK (COG-UK) Consortium,Institute of Microbiology et al
EPI_ISL_477771,University of Birmingham,COVID-19 Genomics UK (COG-UK) Consortium,Institute of Microbiology et al
EPI_ISL_477772,University of Birmingham,COVID-19 Genomics UK (COG-UK) Consortium,Institute of Microbiology et al
EPI_ISL_477773,University of Birmingham,COVID-19 Genomics UK (COG-UK) Consortium,Institute of Microbiology et al
EPI_ISL_477774,University of Birmingham,COVID-19 Genomics UK (COG-UK) Consortium,Institute of Microbiology et al
EPI_ISL_477775,University of Birmingham,COVID-19 Genomics UK (COG-UK) Consortium,Institute of Microbiology et al
EPI_ISL_477776,University of Birmingham,COVID-19 Genomics UK (COG-UK) Consortium,Institute of Microbiology et al
EPI_ISL_477777,University of Birmingham,COVID-19 Genomics UK (COG-UK) Consortium,Institute of Microbiology et al
EPI_ISL_477778,University of Birmingham,COVID-19 Genomics UK (COG-UK) Consortium,Institute of Microbiology et al
EPI_ISL_477779,University of Birmingham,COVID-19 Genomics UK (COG-UK) Consortium,Institute of Microbiology et al
EPI_ISL_477780,University of Birmingham,COVID-19 Genomics UK (COG-UK) Consortium,Institute of Microbiology et al
EPI_ISL_477781,University of Birmingham,COVID-19 Genomics UK (COG-UK) Consortium,Institute of Microbiology et al
EPI_ISL_477782,University of Birmingham,COVID-19 Genomics UK (COG-UK) Consortium,Institute of Microbiology et al
EPI_ISL_440130,"PHE South West Regional Laboratory, National Infection Service",Wellcome Sanger Institute for the COVID-19 Genomics UK Consortium,Stephanie Hutchings et al
EPI_ISL_440154,"PHE South West Regional Laboratory, National Infection Service",Wellcome Sanger Institute for the COVID-19 Genomics UK Consortium,Stephanie Hutchings et al
EPI_ISL_440225,"PHE South West Regional Laboratory, National Infection Service",Wellcome Sanger Institute for the COVID-19 Genomics UK Consortium,Stephanie Hutchings et al
EPI_ISL_440224,"PHE South West Regional Laboratory, National Infection Service",Wellcome Sanger Institute for the COVID-19 Genomics UK Consortium,Stephanie Hutchings et al
EPI_ISL_440256,"PHE South West Regional Laboratory, National Infection Service",Wellcome Sanger Institute for the COVID-19 Genomics UK Consortium,Stephanie Hutchings et al
EPI_ISL_440212,"PHE South West Regional Laboratory, National Infection Service",Wellcome Sanger Institute for the COVID-19 Genomics UK Consortium,Stephanie Hutchings et al
EPI_ISL_440199,"PHE South West Regional Laboratory, National Infection Service",Wellcome Sanger Institute for the COVID-19 Genomics UK Consortium,Stephanie Hutchings et al
EPI_ISL_440157,"PHE South West Regional Laboratory, National Infection Service",Wellcome Sanger Institute for the COVID-19 Genomics UK Consortium,Stephanie Hutchings et al
EPI_ISL_440135,"PHE South West Regional Laboratory, National Infection Service",Wellcome Sanger Institute for the COVID-19 Genomics UK Consortium,Stephanie Hutchings et al
EPI_ISL_440245,"PHE South West Regional Laboratory, National Infection Service",Wellcome Sanger Institute for the COVID-19 Genomics UK Consortium,Stephanie Hutchings et al
EPI_ISL_440189,"PHE South West Regional Laboratory, National Infection Service",Wellcome Sanger Institute for the COVID-19 Genomics UK Consortium,Stephanie Hutchings et al
EPI_ISL_440249,"PHE South West Regional Laboratory, National Infection Service",Wellcome Sanger Institute for the COVID-19 Genomics UK Consortium,Stephanie Hutchings et al
EPI_ISL_440214,"PHE South West Regional Laboratory, National Infection Service",Wellcome Sanger Institute for the COVID-19 Genomics UK Consortium,Stephanie Hutchings et al
EPI_ISL_440190,"PHE South West Regional Laboratory, National Infection Service",Wellcome Sanger Institute for the COVID-19 Genomics UK Consortium,Stephanie Hutchings et al
EPI_ISL_440229,"PHE South West Regional Laboratory, National Infection Service",Wellcome Sanger Institute for the COVID-19 Genomics UK Consortium,Stephanie Hutchings et al
EPI_ISL_440187,"PHE South West Regional Laboratory, National Infection Service",Wellcome Sanger Institute for the COVID-19 Genomics UK Consortium,Stephanie Hutchings et al
EPI_ISL_440250,"PHE South West Regional Laboratory, National Infection Service",Wellcome Sanger Institute for the COVID-19 Genomics UK Consortium,Stephanie Hutchings et al
EPI_ISL_440178,"PHE South West Regional Laboratory, National Infection Service",Wellcome Sanger Institute for the COVID-19 Genomics UK Consortium,Stephanie Hutchings et al
EPI_ISL_440137,"PHE South West Regional Laboratory, National Infection Service",Wellcome Sanger Institute for the COVID-19 Genomics UK Consortium,Stephanie Hutchings et al
EPI_ISL_440205,"PHE South West Regional Laboratory, National Infection Service",Wellcome Sanger Institute for the COVID-19 Genomics UK Consortium,Stephanie Hutchings et al
EPI_ISL_440172,"PHE South West Regional Laboratory, National Infection Service",Wellcome Sanger Institute for the COVID-19 Genomics UK Consortium,Stephanie Hutchings et al
EPI_ISL_440162,"PHE South West Regional Laboratory, National Infection Service",Wellcome Sanger Institute for the COVID-19 Genomics UK Consortium,Stephanie Hutchings et al
EPI_ISL_440156,"PHE South West Regional Laboratory, National Infection Service",Wellcome Sanger Institute for the COVID-19 Genomics UK Consortium,Stephanie Hutchings et al
EPI_ISL_440252,"PHE South West Regional Laboratory, National Infection Service",Wellcome Sanger Institute for the COVID-19 Genomics UK Consortium,Stephanie Hutchings et al
EPI_ISL_440275,"PHE South West Regional Laboratory, National Infection Service",Wellcome Sanger Institute for the COVID-19 Genomics UK Consortium,Stephanie Hutchings et al
EPI_ISL_440220,"PHE South West Regional Laboratory, National Infection Service",Wellcome Sanger Institute for the COVID-19 Genomics UK Consortium,Stephanie Hutchings et al
EPI_ISL_440151,"PHE South West Regional Laboratory, National Infection Service",Wellcome Sanger Institute for the COVID-19 Genomics UK Consortium,Stephanie Hutchings et al
EPI_ISL_440266,"PHE South West Regional Laboratory, National Infection Service",Wellcome Sanger Institute for the COVID-19 Genomics UK Consortium,Stephanie Hutchings et al
EPI_ISL_440142,"PHE South West Regional Laboratory, National Infection Service",Wellcome Sanger Institute for the COVID-19 Genomics UK Consortium,Stephanie Hutchings et al
EPI_ISL_440233,"PHE South West Regional Laboratory, National Infection Service",Wellcome Sanger Institute for the COVID-19 Genomics UK Consortium,Stephanie Hutchings et al
EPI_ISL_440136,"PHE South West Regional Laboratory, National Infection Service",Wellcome Sanger Institute for the COVID-19 Genomics UK Consortium,Stephanie Hutchings et al
EPI_ISL_440196,"PHE South West Regional Laboratory, National Infection Service",Wellcome Sanger Institute for the COVID-19 Genomics UK Consortium,Stephanie Hutchings et al
EPI_ISL_440248,"PHE South West Regional Laboratory, National Infection Service",Wellcome Sanger Institute for the COVID-19 Genomics UK Consortium,Stephanie Hutchings et al
EPI_ISL_440140,"PHE South West Regional Laboratory, National Infection Service",Wellcome Sanger Institute for the COVID-19 Genomics UK Consortium,Stephanie Hutchings et al
EPI_ISL_440160,"PHE South West Regional Laboratory, National Infection Service",Wellcome Sanger Institute for the COVID-19 Genomics UK Consortium,Stephanie Hutchings et al
EPI_ISL_440216,"PHE South West Regional Laboratory, National Infection Service",Wellcome Sanger Institute for the COVID-19 Genomics UK Consortium,Stephanie Hutchings et al
EPI_ISL_440294,"PHE South West Regional Laboratory, National Infection Service",Wellcome Sanger Institute for the COVID-19 Genomics UK Consortium,Stephanie Hutchings et al
EPI_ISL_440141,"PHE South West Regional Laboratory, National Infection Service",Wellcome Sanger Institute for the COVID-19 Genomics UK Consortium,Stephanie Hutchings et al
EPI_ISL_440298,"PHE South West Regional Laboratory, National Infection Service",Wellcome Sanger Institute for the COVID-19 Genomics UK Consortium,Stephanie Hutchings et al
EPI_ISL_440274,"PHE South West Regional Laboratory, National Infection Service",Wellcome Sanger Institute for the COVID-19 Genomics UK Consortium,Stephanie Hutchings et al
EPI_ISL_440262,"PHE South West Regional Laboratory, National Infection Service",Wellcome Sanger Institute for the COVID-19 Genomics UK Consortium,Stephanie Hutchings et al
EPI_ISL_440272,"PHE South West Regional Laboratory, National Infection Service",Wellcome Sanger Institute for the COVID-19 Genomics UK Consortium,Stephanie Hutchings et al
EPI_ISL_440175,"PHE South West Regional Laboratory, National Infection Service",Wellcome Sanger Institute for the COVID-19 Genomics UK Consortium,Stephanie Hutchings et al
EPI_ISL_440269,"PHE South West Regional Laboratory, National Infection Service",Wellcome Sanger Institute for the COVID-19 Genomics UK Consortium,Stephanie Hutchings et al
EPI_ISL_440221,"PHE South West Regional Laboratory, National Infection Service",Wellcome Sanger Institute for the COVID-19 Genomics UK Consortium,Stephanie Hutchings et al
EPI_ISL_440191,"PHE South West Regional Laboratory, National Infection Service",Wellcome Sanger Institute for the COVID-19 Genomics UK Consortium,Stephanie Hutchings et al
EPI_ISL_440158,"PHE South West Regional Laboratory, National Infection Service",Wellcome Sanger Institute for the COVID-19 Genomics UK Consortium,Stephanie Hutchings et al
EPI_ISL_440168,"PHE South West Regional Laboratory, National Infection Service",Wellcome Sanger Institute for the COVID-19 Genomics UK Consortium,Stephanie Hutchings et al
EPI_ISL_440201,"PHE South West Regional Laboratory, National Infection Service",Wellcome Sanger Institute for the COVID-19 Genomics UK Consortium,Stephanie Hutchings et al
EPI_ISL_440200,"PHE South West Regional Laboratory, National Infection Service",Wellcome Sanger Institute for the COVID-19 Genomics UK Consortium,Stephanie Hutchings et al
EPI_ISL_440153,"PHE South West Regional Laboratory, National Infection Service",Wellcome Sanger Institute for the COVID-19 Genomics UK Consortium,Stephanie Hutchings et al
EPI_ISL_440222,"PHE South West Regional Laboratory, National Infection Service",Wellcome Sanger Institute for the COVID-19 Genomics UK Consortium,Stephanie Hutchings et al
EPI_ISL_440286,"PHE South West Regional Laboratory, National Infection Service",Wellcome Sanger Institute for the COVID-19 Genomics UK Consortium,Stephanie Hutchings et al
EPI_ISL_440131,"PHE South West Regional Laboratory, National Infection Service",Wellcome Sanger Institute for the COVID-19 Genomics UK Consortium,Stephanie Hutchings et al
EPI_ISL_440236,"PHE South West Regional Laboratory, National Infection Service",Wellcome Sanger Institute for the COVID-19 Genomics UK Consortium,Stephanie Hutchings et al
EPI_ISL_440299,"PHE South West Regional Laboratory, National Infection Service",Wellcome Sanger Institute for the COVID-19 Genomics UK Consortium,Stephanie Hutchings et al
EPI_ISL_440194,"PHE South West Regional Laboratory, National Infection Service",Wellcome Sanger Institute for the COVID-19 Genomics UK Consortium,Stephanie Hutchings et al
EPI_ISL_440174,"PHE South West Regional Laboratory, National Infection Service",Wellcome Sanger Institute for the COVID-19 Genomics UK Consortium,Stephanie Hutchings et al
EPI_ISL_440242,"PHE South West Regional Laboratory, National Infection Service",Wellcome Sanger Institute for the COVID-19 Genomics UK Consortium,Stephanie Hutchings et al
EPI_ISL_440227,"PHE South West Regional Laboratory, National Infection Service",Wellcome Sanger Institute for the COVID-19 Genomics UK Consortium,Stephanie Hutchings et al
EPI_ISL_440215,"PHE South West Regional Laboratory, National Infection Service",Wellcome Sanger Institute for the COVID-19 Genomics UK Consortium,Stephanie Hutchings et al
EPI_ISL_440149,"PHE South West Regional Laboratory, National Infection Service",Wellcome Sanger Institute for the COVID-19 Genomics UK Consortium,Stephanie Hutchings et al
EPI_ISL_440255,"PHE South West Regional Laboratory, National Infection Service",Wellcome Sanger Institute for the COVID-19 Genomics UK Consortium,Stephanie Hutchings et al
EPI_ISL_440198,"PHE South West Regional Laboratory, National Infection Service",Wellcome Sanger Institute for the COVID-19 Genomics UK Consortium,Stephanie Hutchings et al
EPI_ISL_440277,"PHE South West Regional Laboratory, National Infection Service",Wellcome Sanger Institute for the COVID-19 Genomics UK Consortium,Stephanie Hutchings et al
EPI_ISL_440145,"PHE South West Regional Laboratory, National Infection Service",Wellcome Sanger Institute for the COVID-19 Genomics UK Consortium,Stephanie Hutchings et al
EPI_ISL_440206,"PHE South West Regional Laboratory, National Infection Service",Wellcome Sanger Institute for the COVID-19 Genomics UK Consortium,Stephanie Hutchings et al
EPI_ISL_440167,"PHE South West Regional Laboratory, National Infection Service",Wellcome Sanger Institute for the COVID-19 Genomics UK Consortium,Stephanie Hutchings et al
EPI_ISL_440165,"PHE South West Regional Laboratory, National Infection Service",Wellcome Sanger Institute for the COVID-19 Genomics UK Consortium,Stephanie Hutchings et al
EPI_ISL_440243,"PHE South West Regional Laboratory, National Infection Service",Wellcome Sanger Institute for the COVID-19 Genomics UK Consortium,Stephanie Hutchings et al
EPI_ISL_440139,"PHE South West Regional Laboratory, National Infection Service",Wellcome Sanger Institute for the COVID-19 Genomics UK Consortium,Stephanie Hutchings et al
EPI_ISL_440232,"PHE South West Regional Laboratory, National Infection Service",Wellcome Sanger Institute for the COVID-19 Genomics UK Consortium,Stephanie Hutchings et al
EPI_ISL_440273,"PHE South West Regional Laboratory, National Infection Service",Wellcome Sanger Institute for the COVID-19 Genomics UK Consortium,Stephanie Hutchings et al
EPI_ISL_440253,"PHE South West Regional Laboratory, National Infection Service",Wellcome Sanger Institute for the COVID-19 Genomics UK Consortium,Stephanie Hutchings et al
EPI_ISL_440148,"PHE South West Regional Laboratory, National Infection Service",Wellcome Sanger Institute for the COVID-19 Genomics UK Consortium,Stephanie Hutchings et al
EPI_ISL_440218,"PHE South West Regional Laboratory, National Infection Service",Wellcome Sanger Institute for the COVID-19 Genomics UK Consortium,Stephanie Hutchings et al
EPI_ISL_440276,"PHE South West Regional Laboratory, National Infection Service",Wellcome Sanger Institute for the COVID-19 Genomics UK Consortium,Stephanie Hutchings et al
EPI_ISL_440134,"PHE South West Regional Laboratory, National Infection Service",Wellcome Sanger Institute for the COVID-19 Genomics UK Consortium,Stephanie Hutchings et al
EPI_ISL_440204,"PHE South West Regional Laboratory, National Infection Service",Wellcome Sanger Institute for the COVID-19 Genomics UK Consortium,Stephanie Hutchings et al
EPI_ISL_440241,"PHE South West Regional Laboratory, National Infection Service",Wellcome Sanger Institute for the COVID-19 Genomics UK Consortium,Stephanie Hutchings et al
EPI_ISL_440251,"PHE South West Regional Laboratory, National Infection Service",Wellcome Sanger Institute for the COVID-19 Genomics UK Consortium,Stephanie Hutchings et al
EPI_ISL_440228,"PHE South West Regional Laboratory, National Infection Service",Wellcome Sanger Institute for the COVID-19 Genomics UK Consortium,Stephanie Hutchings et al
EPI_ISL_440123,"PHE South West Regional Laboratory, National Infection Service",Wellcome Sanger Institute for the COVID-19 Genomics UK Consortium,Stephanie Hutchings et al
EPI_ISL_440092,"PHE South West Regional Laboratory, National Infection Service",Wellcome Sanger Institute for the COVID-19 Genomics UK Consortium,Stephanie Hutchings et al
EPI_ISL_440100,"PHE South West Regional Laboratory, National Infection Service",Wellcome Sanger Institute for the COVID-19 Genomics UK Consortium,Stephanie Hutchings et al
EPI_ISL_439966,"PHE South West Regional Laboratory, National Infection Service",Wellcome Sanger Institute for the COVID-19 Genomics UK Consortium,Stephanie Hutchings et al
EPI_ISL_439984,"PHE South West Regional Laboratory, National Infection Service",Wellcome Sanger Institute for the COVID-19 Genomics UK Consortium,Stephanie Hutchings et al
EPI_ISL_440114,"PHE South West Regional Laboratory, National Infection Service",Wellcome Sanger Institute for the COVID-19 Genomics UK Consortium,Stephanie Hutchings et al
EPI_ISL_440115,"PHE South West Regional Laboratory, National Infection Service",Wellcome Sanger Institute for the COVID-19 Genomics UK Consortium,Stephanie Hutchings et al
EPI_ISL_439981,"PHE South West Regional Laboratory, National Infection Service",Wellcome Sanger Institute for the COVID-19 Genomics UK Consortium,Stephanie Hutchings et al
EPI_ISL_440000,"PHE South West Regional Laboratory, National Infection Service",Wellcome Sanger Institute for the COVID-19 Genomics UK Consortium,Stephanie Hutchings et al
EPI_ISL_440106,"PHE South West Regional Laboratory, National Infection Service",Wellcome Sanger Institute for the COVID-19 Genomics UK Consortium,Stephanie Hutchings et al
EPI_ISL_440098,"PHE South West Regional Laboratory, National Infection Service",Wellcome Sanger Institute for the COVID-19 Genomics UK Consortium,Stephanie Hutchings et al
EPI_ISL_439992,"PHE South West Regional Laboratory, National Infection Service",Wellcome Sanger Institute for the COVID-19 Genomics UK Consortium,Stephanie Hutchings et al
EPI_ISL_440113,"PHE South West Regional Laboratory, National Infection Service",Wellcome Sanger Institute for the COVID-19 Genomics UK Consortium,Stephanie Hutchings et al
EPI_ISL_440008,"PHE South West Regional Laboratory, National Infection Service",Wellcome Sanger Institute for the COVID-19 Genomics UK Consortium,Stephanie Hutchings et al
EPI_ISL_439974,"PHE South West Regional Laboratory, National Infection Service",Wellcome Sanger Institute for the COVID-19 Genomics UK Consortium,Stephanie Hutchings et al
EPI_ISL_439972,"PHE South West Regional Laboratory, National Infection Service",Wellcome Sanger Institute for the COVID-19 Genomics UK Consortium,Stephanie Hutchings et al
EPI_ISL_440105,"PHE South West Regional Laboratory, National Infection Service",Wellcome Sanger Institute for the COVID-19 Genomics UK Consortium,Stephanie Hutchings et al
EPI_ISL_440006,"PHE South West Regional Laboratory, National Infection Service",Wellcome Sanger Institute for the COVID-19 Genomics UK Consortium,Stephanie Hutchings et al
EPI_ISL_440029,"PHE South West Regional Laboratory, National Infection Service",Wellcome Sanger Institute for the COVID-19 Genomics UK Consortium,Stephanie Hutchings et al
EPI_ISL_440070,"PHE South West Regional Laboratory, National Infection Service",Wellcome Sanger Institute for the COVID-19 Genomics UK Consortium,Stephanie Hutchings et al
EPI_ISL_440071,"PHE South West Regional Laboratory, National Infection Service",Wellcome Sanger Institute for the COVID-19 Genomics UK Consortium,Stephanie Hutchings et al
EPI_ISL_440119,"PHE South West Regional Laboratory, National Infection Service",Wellcome Sanger Institute for the COVID-19 Genomics UK Consortium,Stephanie Hutchings et al
EPI_ISL_440095,"PHE South West Regional Laboratory, National Infection Service",Wellcome Sanger Institute for the COVID-19 Genomics UK Consortium,Stephanie Hutchings et al
EPI_ISL_440032,"PHE South West Regional Laboratory, National Infection Service",Wellcome Sanger Institute for the COVID-19 Genomics UK Consortium,Stephanie Hutchings et al
EPI_ISL_440093,"PHE South West Regional Laboratory, National Infection Service",Wellcome Sanger Institute for the COVID-19 Genomics UK Consortium,Stephanie Hutchings et al
EPI_ISL_440103,"PHE South West Regional Laboratory, National Infection Service",Wellcome Sanger Institute for the COVID-19 Genomics UK Consortium,Stephanie Hutchings et al
EPI_ISL_439986,"PHE South West Regional Laboratory, National Infection Service",Wellcome Sanger Institute for the COVID-19 Genomics UK Consortium,Stephanie Hutchings et al
EPI_ISL_440043,"PHE South West Regional Laboratory, National Infection Service",Wellcome Sanger Institute for the COVID-19 Genomics UK Consortium,Stephanie Hutchings et al
EPI_ISL_440035,"PHE South West Regional Laboratory, National Infection Service",Wellcome Sanger Institute for the COVID-19 Genomics UK Consortium,Stephanie Hutchings et al
EPI_ISL_440016,"PHE South West Regional Laboratory, National Infection Service",Wellcome Sanger Institute for the COVID-19 Genomics UK Consortium,Stephanie Hutchings et al
EPI_ISL_439979,"PHE South West Regional Laboratory, National Infection Service",Wellcome Sanger Institute for the COVID-19 Genomics UK Consortium,Stephanie Hutchings et al
EPI_ISL_440027,"PHE South West Regional Laboratory, National Infection Service",Wellcome Sanger Institute for the COVID-19 Genomics UK Consortium,Stephanie Hutchings et al
EPI_ISL_440037,"PHE South West Regional Laboratory, National Infection Service",Wellcome Sanger Institute for the COVID-19 Genomics UK Consortium,Stephanie Hutchings et al
EPI_ISL_439998,"PHE South West Regional Laboratory, National Infection Service",Wellcome Sanger Institute for the COVID-19 Genomics UK Consortium,Stephanie Hutchings et al
EPI_ISL_439988,"PHE South West Regional Laboratory, National Infection Service",Wellcome Sanger Institute for the COVID-19 Genomics UK Consortium,Stephanie Hutchings et al
EPI_ISL_440102,"PHE South West Regional Laboratory, National Infection Service",Wellcome Sanger Institute for the COVID-19 Genomics UK Consortium,Stephanie Hutchings et al
EPI_ISL_439983,"PHE South West Regional Laboratory, National Infection Service",Wellcome Sanger Institute for the COVID-19 Genomics UK Consortium,Stephanie Hutchings et al
EPI_ISL_440020,"PHE South West Regional Laboratory, National Infection Service",Wellcome Sanger Institute for the COVID-19 Genomics UK Consortium,Stephanie Hutchings et al
EPI_ISL_440013,"PHE South West Regional Laboratory, National Infection Service",Wellcome Sanger Institute for the COVID-19 Genomics UK Consortium,Stephanie Hutchings et al
EPI_ISL_440038,"PHE South West Regional Laboratory, National Infection Service",Wellcome Sanger Institute for the COVID-19 Genomics UK Consortium,Stephanie Hutchings et al
EPI_ISL_440124,"PHE South West Regional Laboratory, National Infection Service",Wellcome Sanger Institute for the COVID-19 Genomics UK Consortium,Stephanie Hutchings et al
EPI_ISL_440001,"PHE South West Regional Laboratory, National Infection Service",Wellcome Sanger Institute for the COVID-19 Genomics UK Consortium,Stephanie Hutchings et al
EPI_ISL_440036,"PHE South West Regional Laboratory, National Infection Service",Wellcome Sanger Institute for the COVID-19 Genomics UK Consortium,Stephanie Hutchings et al
EPI_ISL_439982,"PHE South West Regional Laboratory, National Infection Service",Wellcome Sanger Institute for the COVID-19 Genomics UK Consortium,Stephanie Hutchings et al
EPI_ISL_439965,"PHE South West Regional Laboratory, National Infection Service",Wellcome Sanger Institute for the COVID-19 Genomics UK Consortium,Stephanie Hutchings et al
EPI_ISL_439962,"PHE South West Regional Laboratory, National Infection Service",Wellcome Sanger Institute for the COVID-19 Genomics UK Consortium,Stephanie Hutchings et al
EPI_ISL_440052,"PHE South West Regional Laboratory, National Infection Service",Wellcome Sanger Institute for the COVID-19 Genomics UK Consortium,Stephanie Hutchings et al
EPI_ISL_440087,"PHE South West Regional Laboratory, National Infection Service",Wellcome Sanger Institute for the COVID-19 Genomics UK Consortium,Stephanie Hutchings et al
EPI_ISL_440031,"PHE South West Regional Laboratory, National Infection Service",Wellcome Sanger Institute for the COVID-19 Genomics UK Consortium,Stephanie Hutchings et al
EPI_ISL_440054,"PHE South West Regional Laboratory, National Infection Service",Wellcome Sanger Institute for the COVID-19 Genomics UK Consortium,Stephanie Hutchings et al
EPI_ISL_440005,"PHE South West Regional Laboratory, National Infection Service",Wellcome Sanger Institute for the COVID-19 Genomics UK Consortium,Stephanie Hutchings et al
EPI_ISL_440042,"PHE South West Regional Laboratory, National Infection Service",Wellcome Sanger Institute for the COVID-19 Genomics UK Consortium,Stephanie Hutchings et al
EPI_ISL_440065,"PHE South West Regional Laboratory, National Infection Service",Wellcome Sanger Institute for the COVID-19 Genomics UK Consortium,Stephanie Hutchings et al
EPI_ISL_439960,"PHE South West Regional Laboratory, National Infection Service",Wellcome Sanger Institute for the COVID-19 Genomics UK Consortium,Stephanie Hutchings et al
EPI_ISL_440081,"PHE South West Regional Laboratory, National Infection Service",Wellcome Sanger Institute for the COVID-19 Genomics UK Consortium,Stephanie Hutchings et al
EPI_ISL_439967,"PHE South West Regional Laboratory, National Infection Service",Wellcome Sanger Institute for the COVID-19 Genomics UK Consortium,Stephanie Hutchings et al
EPI_ISL_439978,"PHE South West Regional Laboratory, National Infection Service",Wellcome Sanger Institute for the COVID-19 Genomics UK Consortium,Stephanie Hutchings et al
EPI_ISL_439985,"PHE South West Regional Laboratory, National Infection Service",Wellcome Sanger Institute for the COVID-19 Genomics UK Consortium,Stephanie Hutchings et al
EPI_ISL_439957,"PHE South West Regional Laboratory, National Infection Service",Wellcome Sanger Institute for the COVID-19 Genomics UK Consortium,Stephanie Hutchings et al
EPI_ISL_439953,"PHE South West Regional Laboratory, National Infection Service",Wellcome Sanger Institute for the COVID-19 Genomics UK Consortium,Stephanie Hutchings et al
EPI_ISL_440033,"PHE South West Regional Laboratory, National Infection Service",Wellcome Sanger Institute for the COVID-19 Genomics UK Consortium,Stephanie Hutchings et al
EPI_ISL_440126,"PHE South West Regional Laboratory, National Infection Service",Wellcome Sanger Institute for the COVID-19 Genomics UK Consortium,Stephanie Hutchings et al
EPI_ISL_440018,"PHE South West Regional Laboratory, National Infection Service",Wellcome Sanger Institute for the COVID-19 Genomics UK Consortium,Stephanie Hutchings et al
EPI_ISL_439969,"PHE South West Regional Laboratory, National Infection Service",Wellcome Sanger Institute for the COVID-19 Genomics UK Consortium,Stephanie Hutchings et al
EPI_ISL_440002,"PHE South West Regional Laboratory, National Infection Service",Wellcome Sanger Institute for the COVID-19 Genomics UK Consortium,Stephanie Hutchings et al
EPI_ISL_440050,"PHE South West Regional Laboratory, National Infection Service",Wellcome Sanger Institute for the COVID-19 Genomics UK Consortium,Stephanie Hutchings et al
EPI_ISL_440026,"PHE South West Regional Laboratory, National Infection Service",Wellcome Sanger Institute for the COVID-19 Genomics UK Consortium,Stephanie Hutchings et al
EPI_ISL_440063,"PHE South West Regional Laboratory, National Infection Service",Wellcome Sanger Institute for the COVID-19 Genomics UK Consortium,Stephanie Hutchings et al
EPI_ISL_440128,"PHE South West Regional Laboratory, National Infection Service",Wellcome Sanger Institute for the COVID-19 Genomics UK Consortium,Stephanie Hutchings et al
EPI_ISL_440084,"PHE South West Regional Laboratory, National Infection Service",Wellcome Sanger Institute for the COVID-19 Genomics UK Consortium,Stephanie Hutchings et al
EPI_ISL_440101,"PHE South West Regional Laboratory, National Infection Service",Wellcome Sanger Institute for the COVID-19 Genomics UK Consortium,Stephanie Hutchings et al
EPI_ISL_440116,"PHE South West Regional Laboratory, National Infection Service",Wellcome Sanger Institute for the COVID-19 Genomics UK Consortium,Stephanie Hutchings et al
EPI_ISL_440127,"PHE South West Regional Laboratory, National Infection Service",Wellcome Sanger Institute for the COVID-19 Genomics UK Consortium,Stephanie Hutchings et al
EPI_ISL_440051,"PHE South West Regional Laboratory, National Infection Service",Wellcome Sanger Institute for the COVID-19 Genomics UK Consortium,Stephanie Hutchings et al
EPI_ISL_439971,"PHE South West Regional Laboratory, National Infection Service",Wellcome Sanger Institute for the COVID-19 Genomics UK Consortium,Stephanie Hutchings et al
EPI_ISL_439959,"PHE South West Regional Laboratory, National Infection Service",Wellcome Sanger Institute for the COVID-19 Genomics UK Consortium,Stephanie Hutchings et al
EPI_ISL_440068,"PHE South West Regional Laboratory, National Infection Service",Wellcome Sanger Institute for the COVID-19 Genomics UK Consortium,Stephanie Hutchings et al
EPI_ISL_440021,"PHE South West Regional Laboratory, National Infection Service",Wellcome Sanger Institute for the COVID-19 Genomics UK Consortium,Stephanie Hutchings et al
EPI_ISL_440094,"PHE South West Regional Laboratory, National Infection Service",Wellcome Sanger Institute for the COVID-19 Genomics UK Consortium,Stephanie Hutchings et al
EPI_ISL_440056,"PHE South West Regional Laboratory, National Infection Service",Wellcome Sanger Institute for the COVID-19 Genomics UK Consortium,Stephanie Hutchings et al
EPI_ISL_439973,"PHE South West Regional Laboratory, National Infection Service",Wellcome Sanger Institute for the COVID-19 Genomics UK Consortium,Stephanie Hutchings et al
EPI_ISL_440022,"PHE South West Regional Laboratory, National Infection Service",Wellcome Sanger Institute for the COVID-19 Genomics UK Consortium,Stephanie Hutchings et al
EPI_ISL_440745,"PHE South West Regional Laboratory, National Infection Service",Wellcome Sanger Institute for the COVID-19 Genomics UK Consortium,Stephanie Hutchings et al
EPI_ISL_440747,"PHE South West Regional Laboratory, National Infection Service",Wellcome Sanger Institute for the COVID-19 Genomics UK Consortium,Stephanie Hutchings et al
EPI_ISL_440795,"PHE South West Regional Laboratory, National Infection Service",Wellcome Sanger Institute for the COVID-19 Genomics UK Consortium,Stephanie Hutchings et al
EPI_ISL_440645,"PHE South West Regional Laboratory, National Infection Service",Wellcome Sanger Institute for the COVID-19 Genomics UK Consortium,Stephanie Hutchings et al
EPI_ISL_440676,"PHE South West Regional Laboratory, National Infection Service",Wellcome Sanger Institute for the COVID-19 Genomics UK Consortium,Stephanie Hutchings et al
EPI_ISL_440758,"PHE South West Regional Laboratory, National Infection Service",Wellcome Sanger Institute for the COVID-19 Genomics UK Consortium,Stephanie Hutchings et al
EPI_ISL_440802,"PHE South West Regional Laboratory, National Infection Service",Wellcome Sanger Institute for the COVID-19 Genomics UK Consortium,Stephanie Hutchings et al
EPI_ISL_440657,"PHE South West Regional Laboratory, National Infection Service",Wellcome Sanger Institute for the COVID-19 Genomics UK Consortium,Stephanie Hutchings et al
EPI_ISL_440754,"PHE South West Regional Laboratory, National Infection Service",Wellcome Sanger Institute for the COVID-19 Genomics UK Consortium,Stephanie Hutchings et al
EPI_ISL_440725,"PHE South West Regional Laboratory, National Infection Service",Wellcome Sanger Institute for the COVID-19 Genomics UK Consortium,Stephanie Hutchings et al
EPI_ISL_440805,"PHE South West Regional Laboratory, National Infection Service",Wellcome Sanger Institute for the COVID-19 Genomics UK Consortium,Stephanie Hutchings et al
EPI_ISL_440718,"PHE South West Regional Laboratory, National Infection Service",Wellcome Sanger Institute for the COVID-19 Genomics UK Consortium,Stephanie Hutchings et al
EPI_ISL_440630,"PHE South West Regional Laboratory, National Infection Service",Wellcome Sanger Institute for the COVID-19 Genomics UK Consortium,Stephanie Hutchings et al
EPI_ISL_440773,"PHE South West Regional Laboratory, National Infection Service",Wellcome Sanger Institute for the COVID-19 Genomics UK Consortium,Stephanie Hutchings et al
EPI_ISL_440757,"PHE South West Regional Laboratory, National Infection Service",Wellcome Sanger Institute for the COVID-19 Genomics UK Consortium,Stephanie Hutchings et al
EPI_ISL_440777,"PHE South West Regional Laboratory, National Infection Service",Wellcome Sanger Institute for the COVID-19 Genomics UK Consortium,Stephanie Hutchings et al
EPI_ISL_440692,"PHE South West Regional Laboratory, National Infection Service",Wellcome Sanger Institute for the COVID-19 Genomics UK Consortium,Stephanie Hutchings et al
EPI_ISL_440691,"PHE South West Regional Laboratory, National Infection Service",Wellcome Sanger Institute for the COVID-19 Genomics UK Consortium,Stephanie Hutchings et al
EPI_ISL_440673,"PHE South West Regional Laboratory, National Infection Service",Wellcome Sanger Institute for the COVID-19 Genomics UK Consortium,Stephanie Hutchings et al
EPI_ISL_440794,"PHE South West Regional Laboratory, National Infection Service",Wellcome Sanger Institute for the COVID-19 Genomics UK Consortium,Stephanie Hutchings et al
EPI_ISL_440689,"PHE South West Regional Laboratory, National Infection Service",Wellcome Sanger Institute for the COVID-19 Genomics UK Consortium,Stephanie Hutchings et al
EPI_ISL_440792,"PHE South West Regional Laboratory, National Infection Service",Wellcome Sanger Institute for the COVID-19 Genomics UK Consortium,Stephanie Hutchings et al
EPI_ISL_440651,"PHE South West Regional Laboratory, National Infection Service",Wellcome Sanger Institute for the COVID-19 Genomics UK Consortium,Stephanie Hutchings et al
EPI_ISL_440772,"PHE South West Regional Laboratory, National Infection Service",Wellcome Sanger Institute for the COVID-19 Genomics UK Consortium,Stephanie Hutchings et al
EPI_ISL_440661,"PHE South West Regional Laboratory, National Infection Service",Wellcome Sanger Institute for the COVID-19 Genomics UK Consortium,Stephanie Hutchings et al
EPI_ISL_440670,"PHE South West Regional Laboratory, National Infection Service",Wellcome Sanger Institute for the COVID-19 Genomics UK Consortium,Stephanie Hutchings et al
EPI_ISL_440761,"PHE South West Regional Laboratory, National Infection Service",Wellcome Sanger Institute for the COVID-19 Genomics UK Consortium,Stephanie Hutchings et al
EPI_ISL_440643,"PHE South West Regional Laboratory, National Infection Service",Wellcome Sanger Institute for the COVID-19 Genomics UK Consortium,Stephanie Hutchings et al
EPI_ISL_440629,"PHE South West Regional Laboratory, National Infection Service",Wellcome Sanger Institute for the COVID-19 Genomics UK Consortium,Stephanie Hutchings et al
EPI_ISL_440732,"PHE South West Regional Laboratory, National Infection Service",Wellcome Sanger Institute for the COVID-19 Genomics UK Consortium,Stephanie Hutchings et al
EPI_ISL_440642,"PHE South West Regional Laboratory, National Infection Service",Wellcome Sanger Institute for the COVID-19 Genomics UK Consortium,Stephanie Hutchings et al
EPI_ISL_440719,"PHE South West Regional Laboratory, National Infection Service",Wellcome Sanger Institute for the COVID-19 Genomics UK Consortium,Stephanie Hutchings et al
EPI_ISL_440697,"PHE South West Regional Laboratory, National Infection Service",Wellcome Sanger Institute for the COVID-19 Genomics UK Consortium,Stephanie Hutchings et al
EPI_ISL_440778,"PHE South West Regional Laboratory, National Infection Service",Wellcome Sanger Institute for the COVID-19 Genomics UK Consortium,Stephanie Hutchings et al
EPI_ISL_440686,"PHE South West Regional Laboratory, National Infection Service",Wellcome Sanger Institute for the COVID-19 Genomics UK Consortium,Stephanie Hutchings et al
EPI_ISL_440797,"PHE South West Regional Laboratory, National Infection Service",Wellcome Sanger Institute for the COVID-19 Genomics UK Consortium,Stephanie Hutchings et al
EPI_ISL_440768,"PHE South West Regional Laboratory, National Infection Service",Wellcome Sanger Institute for the COVID-19 Genomics UK Consortium,Stephanie Hutchings et al
EPI_ISL_440790,"PHE South West Regional Laboratory, National Infection Service",Wellcome Sanger Institute for the COVID-19 Genomics UK Consortium,Stephanie Hutchings et al
EPI_ISL_440788,"PHE South West Regional Laboratory, National Infection Service",Wellcome Sanger Institute for the COVID-19 Genomics UK Consortium,Stephanie Hutchings et al
EPI_ISL_440798,"PHE South West Regional Laboratory, National Infection Service",Wellcome Sanger Institute for the COVID-19 Genomics UK Consortium,Stephanie Hutchings et al
EPI_ISL_440671,"PHE South West Regional Laboratory, National Infection Service",Wellcome Sanger Institute for the COVID-19 Genomics UK Consortium,Stephanie Hutchings et al
EPI_ISL_440690,"PHE South West Regional Laboratory, National Infection Service",Wellcome Sanger Institute for the COVID-19 Genomics UK Consortium,Stephanie Hutchings et al
EPI_ISL_440709,"PHE South West Regional Laboratory, National Infection Service",Wellcome Sanger Institute for the COVID-19 Genomics UK Consortium,Stephanie Hutchings et al
EPI_ISL_440695,"PHE South West Regional Laboratory, National Infection Service",Wellcome Sanger Institute for the COVID-19 Genomics UK Consortium,Stephanie Hutchings et al
EPI_ISL_440679,"PHE South West Regional Laboratory, National Infection Service",Wellcome Sanger Institute for the COVID-19 Genomics UK Consortium,Stephanie Hutchings et al
EPI_ISL_440680,"PHE South West Regional Laboratory, National Infection Service",Wellcome Sanger Institute for the COVID-19 Genomics UK Consortium,Stephanie Hutchings et al
EPI_ISL_440688,"PHE South West Regional Laboratory, National Infection Service",Wellcome Sanger Institute for the COVID-19 Genomics UK Consortium,Stephanie Hutchings et al
EPI_ISL_440687,"PHE South West Regional Laboratory, National Infection Service",Wellcome Sanger Institute for the COVID-19 Genomics UK Consortium,Stephanie Hutchings et al
EPI_ISL_440796,"PHE South West Regional Laboratory, National Infection Service",Wellcome Sanger Institute for the COVID-19 Genomics UK Consortium,Stephanie Hutchings et al
EPI_ISL_440722,"PHE South West Regional Laboratory, National Infection Service",Wellcome Sanger Institute for the COVID-19 Genomics UK Consortium,Stephanie Hutchings et al
EPI_ISL_440653,"PHE South West Regional Laboratory, National Infection Service",Wellcome Sanger Institute for the COVID-19 Genomics UK Consortium,Stephanie Hutchings et al
EPI_ISL_440728,"PHE South West Regional Laboratory, National Infection Service",Wellcome Sanger Institute for the COVID-19 Genomics UK Consortium,Stephanie Hutchings et al
EPI_ISL_440685,"PHE South West Regional Laboratory, National Infection Service",Wellcome Sanger Institute for the COVID-19 Genomics UK Consortium,Stephanie Hutchings et al
EPI_ISL_440727,"PHE South West Regional Laboratory, National Infection Service",Wellcome Sanger Institute for the COVID-19 Genomics UK Consortium,Stephanie Hutchings et al
EPI_ISL_440682,"PHE South West Regional Laboratory, National Infection Service",Wellcome Sanger Institute for the COVID-19 Genomics UK Consortium,Stephanie Hutchings et al
EPI_ISL_440668,"PHE South West Regional Laboratory, National Infection Service",Wellcome Sanger Institute for the COVID-19 Genomics UK Consortium,Stephanie Hutchings et al
EPI_ISL_440633,"PHE South West Regional Laboratory, National Infection Service",Wellcome Sanger Institute for the COVID-19 Genomics UK Consortium,Stephanie Hutchings et al
EPI_ISL_440721,"PHE South West Regional Laboratory, National Infection Service",Wellcome Sanger Institute for the COVID-19 Genomics UK Consortium,Stephanie Hutchings et al
EPI_ISL_440659,"PHE South West Regional Laboratory, National Infection Service",Wellcome Sanger Institute for the COVID-19 Genomics UK Consortium,Stephanie Hutchings et al
EPI_ISL_440717,"PHE South West Regional Laboratory, National Infection Service",Wellcome Sanger Institute for the COVID-19 Genomics UK Consortium,Stephanie Hutchings et al
EPI_ISL_440791,"PHE South West Regional Laboratory, National Infection Service",Wellcome Sanger Institute for the COVID-19 Genomics UK Consortium,Stephanie Hutchings et al
EPI_ISL_440776,"PHE South West Regional Laboratory, National Infection Service",Wellcome Sanger Institute for the COVID-19 Genomics UK Consortium,Stephanie Hutchings et al
EPI_ISL_440714,"PHE South West Regional Laboratory, National Infection Service",Wellcome Sanger Institute for the COVID-19 Genomics UK Consortium,Stephanie Hutchings et al
EPI_ISL_440656,"PHE South West Regional Laboratory, National Infection Service",Wellcome Sanger Institute for the COVID-19 Genomics UK Consortium,Stephanie Hutchings et al
EPI_ISL_440698,"PHE South West Regional Laboratory, National Infection Service",Wellcome Sanger Institute for the COVID-19 Genomics UK Consortium,Stephanie Hutchings et al
EPI_ISL_440711,"PHE South West Regional Laboratory, National Infection Service",Wellcome Sanger Institute for the COVID-19 Genomics UK Consortium,Stephanie Hutchings et al
EPI_ISL_440780,"PHE South West Regional Laboratory, National Infection Service",Wellcome Sanger Institute for the COVID-19 Genomics UK Consortium,Stephanie Hutchings et al
EPI_ISL_440675,"PHE South West Regional Laboratory, National Infection Service",Wellcome Sanger Institute for the COVID-19 Genomics UK Consortium,Stephanie Hutchings et al
EPI_ISL_440636,"PHE South West Regional Laboratory, National Infection Service",Wellcome Sanger Institute for the COVID-19 Genomics UK Consortium,Stephanie Hutchings et al
EPI_ISL_440704,"PHE South West Regional Laboratory, National Infection Service",Wellcome Sanger Institute for the COVID-19 Genomics UK Consortium,Stephanie Hutchings et al
EPI_ISL_440740,"PHE South West Regional Laboratory, National Infection Service",Wellcome Sanger Institute for the COVID-19 Genomics UK Consortium,Stephanie Hutchings et al
EPI_ISL_440750,"PHE South West Regional Laboratory, National Infection Service",Wellcome Sanger Institute for the COVID-19 Genomics UK Consortium,Stephanie Hutchings et al
EPI_ISL_440735,"PHE South West Regional Laboratory, National Infection Service",Wellcome Sanger Institute for the COVID-19 Genomics UK Consortium,Stephanie Hutchings et al
EPI_ISL_440712,"PHE South West Regional Laboratory, National Infection Service",Wellcome Sanger Institute for the COVID-19 Genomics UK Consortium,Stephanie Hutchings et al
EPI_ISL_440782,"PHE South West Regional Laboratory, National Infection Service",Wellcome Sanger Institute for the COVID-19 Genomics UK Consortium,Stephanie Hutchings et al
EPI_ISL_440764,"PHE South West Regional Laboratory, National Infection Service",Wellcome Sanger Institute for the COVID-19 Genomics UK Consortium,Stephanie Hutchings et al
EPI_ISL_440724,"PHE South West Regional Laboratory, National Infection Service",Wellcome Sanger Institute for the COVID-19 Genomics UK Consortium,Stephanie Hutchings et al
EPI_ISL_440804,"PHE South West Regional Laboratory, National Infection Service",Wellcome Sanger Institute for the COVID-19 Genomics UK Consortium,Stephanie Hutchings et al
EPI_ISL_440723,"PHE South West Regional Laboratory, National Infection Service",Wellcome Sanger Institute for the COVID-19 Genomics UK Consortium,Stephanie Hutchings et al
EPI_ISL_440808,"PHE South West Regional Laboratory, National Infection Service",Wellcome Sanger Institute for the COVID-19 Genomics UK Consortium,Stephanie Hutchings et al
EPI_ISL_440771,"PHE South West Regional Laboratory, National Infection Service",Wellcome Sanger Institute for the COVID-19 Genomics UK Consortium,Stephanie Hutchings et al
EPI_ISL_440628,"PHE South West Regional Laboratory, National Infection Service",Wellcome Sanger Institute for the COVID-19 Genomics UK Consortium,Stephanie Hutchings et al
EPI_ISL_440677,"PHE South West Regional Laboratory, National Infection Service",Wellcome Sanger Institute for the COVID-19 Genomics UK Consortium,Stephanie Hutchings et al
EPI_ISL_440625,"PHE South West Regional Laboratory, National Infection Service",Wellcome Sanger Institute for the COVID-19 Genomics UK Consortium,Stephanie Hutchings et al
EPI_ISL_440729,"PHE South West Regional Laboratory, National Infection Service",Wellcome Sanger Institute for the COVID-19 Genomics UK Consortium,Stephanie Hutchings et al
EPI_ISL_440674,"PHE South West Regional Laboratory, National Infection Service",Wellcome Sanger Institute for the COVID-19 Genomics UK Consortium,Stephanie Hutchings et al
EPI_ISL_440767,"PHE South West Regional Laboratory, National Infection Service",Wellcome Sanger Institute for the COVID-19 Genomics UK Consortium,Stephanie Hutchings et al
EPI_ISL_440624,"PHE South West Regional Laboratory, National Infection Service",Wellcome Sanger Institute for the COVID-19 Genomics UK Consortium,Stephanie Hutchings et al
EPI_ISL_440800,"PHE South West Regional Laboratory, National Infection Service",Wellcome Sanger Institute for the COVID-19 Genomics UK Consortium,Stephanie Hutchings et al
EPI_ISL_440807,"PHE South West Regional Laboratory, National Infection Service",Wellcome Sanger Institute for the COVID-19 Genomics UK Consortium,Stephanie Hutchings et al
EPI_ISL_440706,"PHE South West Regional Laboratory, National Infection Service",Wellcome Sanger Institute for the COVID-19 Genomics UK Consortium,Stephanie Hutchings et al
EPI_ISL_440707,"PHE South West Regional Laboratory, National Infection Service",Wellcome Sanger Institute for the COVID-19 Genomics UK Consortium,Stephanie Hutchings et al
EPI_ISL_440774,"PHE South West Regional Laboratory, National Infection Service",Wellcome Sanger Institute for the COVID-19 Genomics UK Consortium,Stephanie Hutchings et al
EPI_ISL_440667,"PHE South West Regional Laboratory, National Infection Service",Wellcome Sanger Institute for the COVID-19 Genomics UK Consortium,Stephanie Hutchings et al
EPI_ISL_440781,"PHE South West Regional Laboratory, National Infection Service",Wellcome Sanger Institute for the COVID-19 Genomics UK Consortium,Stephanie Hutchings et al
EPI_ISL_440741,"PHE South West Regional Laboratory, National Infection Service",Wellcome Sanger Institute for the COVID-19 Genomics UK Consortium,Stephanie Hutchings et al
EPI_ISL_440803,"PHE South West Regional Laboratory, National Infection Service",Wellcome Sanger Institute for the COVID-19 Genomics UK Consortium,Stephanie Hutchings et al
EPI_ISL_440658,"PHE South West Regional Laboratory, National Infection Service",Wellcome Sanger Institute for the COVID-19 Genomics UK Consortium,Stephanie Hutchings et al
EPI_ISL_440801,"PHE South West Regional Laboratory, National Infection Service",Wellcome Sanger Institute for the COVID-19 Genomics UK Consortium,Stephanie Hutchings et al
EPI_ISL_440763,"PHE South West Regional Laboratory, National Infection Service",Wellcome Sanger Institute for the COVID-19 Genomics UK Consortium,Stephanie Hutchings et al
EPI_ISL_440769,"PHE South West Regional Laboratory, National Infection Service",Wellcome Sanger Institute for the COVID-19 Genomics UK Consortium,Stephanie Hutchings et al
EPI_ISL_440654,"PHE South West Regional Laboratory, National Infection Service",Wellcome Sanger Institute for the COVID-19 Genomics UK Consortium,Stephanie Hutchings et al
EPI_ISL_440752,"PHE South West Regional Laboratory, National Infection Service",Wellcome Sanger Institute for the COVID-19 Genomics UK Consortium,Stephanie Hutchings et al
EPI_ISL_440648,"PHE South West Regional Laboratory, National Infection Service",Wellcome Sanger Institute for the COVID-19 Genomics UK Consortium,Stephanie Hutchings et al
EPI_ISL_440684,"PHE South West Regional Laboratory, National Infection Service",Wellcome Sanger Institute for the COVID-19 Genomics UK Consortium,Stephanie Hutchings et al
EPI_ISL_440784,"PHE South West Regional Laboratory, National Infection Service",Wellcome Sanger Institute for the COVID-19 Genomics UK Consortium,Stephanie Hutchings et al
EPI_ISL_440650,"PHE South West Regional Laboratory, National Infection Service",Wellcome Sanger Institute for the COVID-19 Genomics UK Consortium,Stephanie Hutchings et al
EPI_ISL_440663,"PHE South West Regional Laboratory, National Infection Service",Wellcome Sanger Institute for the COVID-19 Genomics UK Consortium,Stephanie Hutchings et al
EPI_ISL_440683,"PHE South West Regional Laboratory, National Infection Service",Wellcome Sanger Institute for the COVID-19 Genomics UK Consortium,Stephanie Hutchings et al
EPI_ISL_440646,"PHE South West Regional Laboratory, National Infection Service",Wellcome Sanger Institute for the COVID-19 Genomics UK Consortium,Stephanie Hutchings et al
EPI_ISL_440632,"PHE South West Regional Laboratory, National Infection Service",Wellcome Sanger Institute for the COVID-19 Genomics UK Consortium,Stephanie Hutchings et al
EPI_ISL_440756,"PHE South West Regional Laboratory, National Infection Service",Wellcome Sanger Institute for the COVID-19 Genomics UK Consortium,Stephanie Hutchings et al
EPI_ISL_440637,"PHE South West Regional Laboratory, National Infection Service",Wellcome Sanger Institute for the COVID-19 Genomics UK Consortium,Stephanie Hutchings et al
EPI_ISL_440664,"PHE South West Regional Laboratory, National Infection Service",Wellcome Sanger Institute for the COVID-19 Genomics UK Consortium,Stephanie Hutchings et al
EPI_ISL_440770,"PHE South West Regional Laboratory, National Infection Service",Wellcome Sanger Institute for the COVID-19 Genomics UK Consortium,Stephanie Hutchings et al
EPI_ISL_440742,"PHE South West Regional Laboratory, National Infection Service",Wellcome Sanger Institute for the COVID-19 Genomics UK Consortium,Stephanie Hutchings et al
EPI_ISL_440734,"PHE South West Regional Laboratory, National Infection Service",Wellcome Sanger Institute for the COVID-19 Genomics UK Consortium,Stephanie Hutchings et al
EPI_ISL_440705,"PHE South West Regional Laboratory, National Infection Service",Wellcome Sanger Institute for the COVID-19 Genomics UK Consortium,Stephanie Hutchings et al
EPI_ISL_440738,"PHE South West Regional Laboratory, National Infection Service",Wellcome Sanger Institute for the COVID-19 Genomics UK Consortium,Stephanie Hutchings et al
EPI_ISL_440785,"PHE South West Regional Laboratory, National Infection Service",Wellcome Sanger Institute for the COVID-19 Genomics UK Consortium,Stephanie Hutchings et al
EPI_ISL_440739,"PHE South West Regional Laboratory, National Infection Service",Wellcome Sanger Institute for the COVID-19 Genomics UK Consortium,Stephanie Hutchings et al
EPI_ISL_440762,"PHE South West Regional Laboratory, National Infection Service",Wellcome Sanger Institute for the COVID-19 Genomics UK Consortium,Stephanie Hutchings et al
EPI_ISL_440753,"PHE South West Regional Laboratory, National Infection Service",Wellcome Sanger Institute for the COVID-19 Genomics UK Consortium,Stephanie Hutchings et al
EPI_ISL_440699,"PHE South West Regional Laboratory, National Infection Service",Wellcome Sanger Institute for the COVID-19 Genomics UK Consortium,Stephanie Hutchings et al
EPI_ISL_440665,"PHE South West Regional Laboratory, National Infection Service",Wellcome Sanger Institute for the COVID-19 Genomics UK Consortium,Stephanie Hutchings et al
EPI_ISL_440765,"PHE South West Regional Laboratory, National Infection Service",Wellcome Sanger Institute for the COVID-19 Genomics UK Consortium,Stephanie Hutchings et al
EPI_ISL_440730,"PHE South West Regional Laboratory, National Infection Service",Wellcome Sanger Institute for the COVID-19 Genomics UK Consortium,Stephanie Hutchings et al
EPI_ISL_440715,"PHE South West Regional Laboratory, National Infection Service",Wellcome Sanger Institute for the COVID-19 Genomics UK Consortium,Stephanie Hutchings et al
EPI_ISL_440793,"PHE South West Regional Laboratory, National Infection Service",Wellcome Sanger Institute for the COVID-19 Genomics UK Consortium,Stephanie Hutchings et al
EPI_ISL_440694,"PHE South West Regional Laboratory, National Infection Service",Wellcome Sanger Institute for the COVID-19 Genomics UK Consortium,Stephanie Hutchings et al
EPI_ISL_440640,"PHE South West Regional Laboratory, National Infection Service",Wellcome Sanger Institute for the COVID-19 Genomics UK Consortium,Stephanie Hutchings et al
EPI_ISL_440779,"PHE South West Regional Laboratory, National Infection Service",Wellcome Sanger Institute for the COVID-19 Genomics UK Consortium,Stephanie Hutchings et al
EPI_ISL_440678,"PHE South West Regional Laboratory, National Infection Service",Wellcome Sanger Institute for the COVID-19 Genomics UK Consortium,Stephanie Hutchings et al
EPI_ISL_440703,"PHE South West Regional Laboratory, National Infection Service",Wellcome Sanger Institute for the COVID-19 Genomics UK Consortium,Stephanie Hutchings et al
EPI_ISL_440669,"PHE South West Regional Laboratory, National Infection Service",Wellcome Sanger Institute for the COVID-19 Genomics UK Consortium,Stephanie Hutchings et al
EPI_ISL_440775,"PHE South West Regional Laboratory, National Infection Service",Wellcome Sanger Institute for the COVID-19 Genomics UK Consortium,Stephanie Hutchings et al
EPI_ISL_440631,"PHE South West Regional Laboratory, National Infection Service",Wellcome Sanger Institute for the COVID-19 Genomics UK Consortium,Stephanie Hutchings et al
EPI_ISL_440733,"PHE South West Regional Laboratory, National Infection Service",Wellcome Sanger Institute for the COVID-19 Genomics UK Consortium,Stephanie Hutchings et al
EPI_ISL_440638,"PHE South West Regional Laboratory, National Infection Service",Wellcome Sanger Institute for the COVID-19 Genomics UK Consortium,Stephanie Hutchings et al
EPI_ISL_440760,"PHE South West Regional Laboratory, National Infection Service",Wellcome Sanger Institute for the COVID-19 Genomics UK Consortium,Stephanie Hutchings et al
EPI_ISL_440789,"PHE South West Regional Laboratory, National Infection Service",Wellcome Sanger Institute for the COVID-19 Genomics UK Consortium,Stephanie Hutchings et al
EPI_ISL_440693,"PHE South West Regional Laboratory, National Infection Service",Wellcome Sanger Institute for the COVID-19 Genomics UK Consortium,Stephanie Hutchings et al
EPI_ISL_440666,"PHE South West Regional Laboratory, National Infection Service",Wellcome Sanger Institute for the COVID-19 Genomics UK Consortium,Stephanie Hutchings et al
EPI_ISL_440681,"PHE South West Regional Laboratory, National Infection Service",Wellcome Sanger Institute for the COVID-19 Genomics UK Consortium,Stephanie Hutchings et al
EPI_ISL_440672,"PHE South West Regional Laboratory, National Infection Service",Wellcome Sanger Institute for the COVID-19 Genomics UK Consortium,Stephanie Hutchings et al
EPI_ISL_440702,"PHE South West Regional Laboratory, National Infection Service",Wellcome Sanger Institute for the COVID-19 Genomics UK Consortium,Stephanie Hutchings et al
EPI_ISL_440806,"PHE South West Regional Laboratory, National Infection Service",Wellcome Sanger Institute for the COVID-19 Genomics UK Consortium,Stephanie Hutchings et al
EPI_ISL_440748,"PHE South West Regional Laboratory, National Infection Service",Wellcome Sanger Institute for the COVID-19 Genomics UK Consortium,Stephanie Hutchings et al
EPI_ISL_440743,"PHE South West Regional Laboratory, National Infection Service",Wellcome Sanger Institute for the COVID-19 Genomics UK Consortium,Stephanie Hutchings et al
EPI_ISL_440649,"PHE South West Regional Laboratory, National Infection Service",Wellcome Sanger Institute for the COVID-19 Genomics UK Consortium,Stephanie Hutchings et al
EPI_ISL_440726,"PHE South West Regional Laboratory, National Infection Service",Wellcome Sanger Institute for the COVID-19 Genomics UK Consortium,Stephanie Hutchings et al
EPI_ISL_440749,"PHE South West Regional Laboratory, National Infection Service",Wellcome Sanger Institute for the COVID-19 Genomics UK Consortium,Stephanie Hutchings et al
EPI_ISL_440799,"PHE South West Regional Laboratory, National Infection Service",Wellcome Sanger Institute for the COVID-19 Genomics UK Consortium,Stephanie Hutchings et al
EPI_ISL_440626,"PHE South West Regional Laboratory, National Infection Service",Wellcome Sanger Institute for the COVID-19 Genomics UK Consortium,Stephanie Hutchings et al
EPI_ISL_440710,"PHE South West Regional Laboratory, National Infection Service",Wellcome Sanger Institute for the COVID-19 Genomics UK Consortium,Stephanie Hutchings et al
EPI_ISL_440787,"PHE South West Regional Laboratory, National Infection Service",Wellcome Sanger Institute for the COVID-19 Genomics UK Consortium,Stephanie Hutchings et al
EPI_ISL_440731,"PHE South West Regional Laboratory, National Infection Service",Wellcome Sanger Institute for the COVID-19 Genomics UK Consortium,Stephanie Hutchings et al
EPI_ISL_440644,"PHE South West Regional Laboratory, National Infection Service",Wellcome Sanger Institute for the COVID-19 Genomics UK Consortium,Stephanie Hutchings et al
EPI_ISL_440627,"PHE South West Regional Laboratory, National Infection Service",Wellcome Sanger Institute for the COVID-19 Genomics UK Consortium,Stephanie Hutchings et al
EPI_ISL_440755,"PHE South West Regional Laboratory, National Infection Service",Wellcome Sanger Institute for the COVID-19 Genomics UK Consortium,Stephanie Hutchings et al
EPI_ISL_440701,"PHE South West Regional Laboratory, National Infection Service",Wellcome Sanger Institute for the COVID-19 Genomics UK Consortium,Stephanie Hutchings et al
EPI_ISL_440783,"PHE South West Regional Laboratory, National Infection Service",Wellcome Sanger Institute for the COVID-19 Genomics UK Consortium,Stephanie Hutchings et al
EPI_ISL_440641,"PHE South West Regional Laboratory, National Infection Service",Wellcome Sanger Institute for the COVID-19 Genomics UK Consortium,Stephanie Hutchings et al
EPI_ISL_440751,"PHE South West Regional Laboratory, National Infection Service",Wellcome Sanger Institute for the COVID-19 Genomics UK Consortium,Stephanie Hutchings et al
EPI_ISL_440635,"PHE South West Regional Laboratory, National Infection Service",Wellcome Sanger Institute for the COVID-19 Genomics UK Consortium,Stephanie Hutchings et al
EPI_ISL_440759,"PHE South West Regional Laboratory, National Infection Service",Wellcome Sanger Institute for the COVID-19 Genomics UK Consortium,Stephanie Hutchings et al
EPI_ISL_440634,"PHE South West Regional Laboratory, National Infection Service",Wellcome Sanger Institute for the COVID-19 Genomics UK Consortium,Stephanie Hutchings et al
EPI_ISL_440766,"PHE South West Regional Laboratory, National Infection Service",Wellcome Sanger Institute for the COVID-19 Genomics UK Consortium,Stephanie Hutchings et al
EPI_ISL_440639,"PHE South West Regional Laboratory, National Infection Service",Wellcome Sanger Institute for the COVID-19 Genomics UK Consortium,Stephanie Hutchings et al
EPI_ISL_440786,"PHE South West Regional Laboratory, National Infection Service",Wellcome Sanger Institute for the COVID-19 Genomics UK Consortium,Stephanie Hutchings et al
EPI_ISL_440696,"PHE South West Regional Laboratory, National Infection Service",Wellcome Sanger Institute for the COVID-19 Genomics UK Consortium,Stephanie Hutchings et al
EPI_ISL_440809,"PHE South West Regional Laboratory, National Infection Service",Wellcome Sanger Institute for the COVID-19 Genomics UK Consortium,Stephanie Hutchings et al
EPI_ISL_440720,"PHE South West Regional Laboratory, National Infection Service",Wellcome Sanger Institute for the COVID-19 Genomics UK Consortium,Stephanie Hutchings et al
EPI_ISL_440662,"PHE South West Regional Laboratory, National Infection Service",Wellcome Sanger Institute for the COVID-19 Genomics UK Consortium,Stephanie Hutchings et al
EPI_ISL_440716,"PHE South West Regional Laboratory, National Infection Service",Wellcome Sanger Institute for the COVID-19 Genomics UK Consortium,Stephanie Hutchings et al
EPI_ISL_440708,"PHE South West Regional Laboratory, National Infection Service",Wellcome Sanger Institute for the COVID-19 Genomics UK Consortium,Stephanie Hutchings et al
EPI_ISL_440660,"PHE South West Regional Laboratory, National Infection Service",Wellcome Sanger Institute for the COVID-19 Genomics UK Consortium,Stephanie Hutchings et al
EPI_ISL_440746,"PHE South West Regional Laboratory, National Infection Service",Wellcome Sanger Institute for the COVID-19 Genomics UK Consortium,Stephanie Hutchings et al
EPI_ISL_440647,"PHE South West Regional Laboratory, National Infection Service",Wellcome Sanger Institute for the COVID-19 Genomics UK Consortium,Stephanie Hutchings et al
EPI_ISL_440700,"PHE South West Regional Laboratory, National Infection Service",Wellcome Sanger Institute for the COVID-19 Genomics UK Consortium,Stephanie Hutchings et al
EPI_ISL_440736,"PHE South West Regional Laboratory, National Infection Service",Wellcome Sanger Institute for the COVID-19 Genomics UK Consortium,Stephanie Hutchings et al
EPI_ISL_440744,"PHE South West Regional Laboratory, National Infection Service",Wellcome Sanger Institute for the COVID-19 Genomics UK Consortium,Stephanie Hutchings et al
EPI_ISL_442628,"PHE South West Regional Laboratory, National Infection Service",Wellcome Sanger Institute for the COVID-19 Genomics UK Consortium,Stephanie Hutchings et al
EPI_ISL_442742,"PHE South West Regional Laboratory, National Infection Service",Wellcome Sanger Institute for the COVID-19 Genomics UK Consortium,Stephanie Hutchings et al
EPI_ISL_442683,"PHE South West Regional Laboratory, National Infection Service",Wellcome Sanger Institute for the COVID-19 Genomics UK Consortium,Stephanie Hutchings et al
EPI_ISL_442757,"PHE South West Regional Laboratory, National Infection Service",Wellcome Sanger Institute for the COVID-19 Genomics UK Consortium,Stephanie Hutchings et al
EPI_ISL_442736,"PHE South West Regional Laboratory, National Infection Service",Wellcome Sanger Institute for the COVID-19 Genomics UK Consortium,Stephanie Hutchings et al
EPI_ISL_442809,"PHE South West Regional Laboratory, National Infection Service",Wellcome Sanger Institute for the COVID-19 Genomics UK Consortium,Stephanie Hutchings et al
EPI_ISL_442739,"PHE South West Regional Laboratory, National Infection Service",Wellcome Sanger Institute for the COVID-19 Genomics UK Consortium,Stephanie Hutchings et al
EPI_ISL_442666,"PHE South West Regional Laboratory, National Infection Service",Wellcome Sanger Institute for the COVID-19 Genomics UK Consortium,Stephanie Hutchings et al
EPI_ISL_442738,"PHE South West Regional Laboratory, National Infection Service",Wellcome Sanger Institute for the COVID-19 Genomics UK Consortium,Stephanie Hutchings et al
EPI_ISL_442728,"PHE South West Regional Laboratory, National Infection Service",Wellcome Sanger Institute for the COVID-19 Genomics UK Consortium,Stephanie Hutchings et al
EPI_ISL_442795,"PHE South West Regional Laboratory, National Infection Service",Wellcome Sanger Institute for the COVID-19 Genomics UK Consortium,Stephanie Hutchings et al
EPI_ISL_442806,"PHE South West Regional Laboratory, National Infection Service",Wellcome Sanger Institute for the COVID-19 Genomics UK Consortium,Stephanie Hutchings et al
EPI_ISL_442662,"PHE South West Regional Laboratory, National Infection Service",Wellcome Sanger Institute for the COVID-19 Genomics UK Consortium,Stephanie Hutchings et al
EPI_ISL_442680,"PHE South West Regional Laboratory, National Infection Service",Wellcome Sanger Institute for the COVID-19 Genomics UK Consortium,Stephanie Hutchings et al
EPI_ISL_442719,"PHE South West Regional Laboratory, National Infection Service",Wellcome Sanger Institute for the COVID-19 Genomics UK Consortium,Stephanie Hutchings et al
EPI_ISL_442730,"PHE South West Regional Laboratory, National Infection Service",Wellcome Sanger Institute for the COVID-19 Genomics UK Consortium,Stephanie Hutchings et al
EPI_ISL_442735,"PHE South West Regional Laboratory, National Infection Service",Wellcome Sanger Institute for the COVID-19 Genomics UK Consortium,Stephanie Hutchings et al
EPI_ISL_442724,"PHE South West Regional Laboratory, National Infection Service",Wellcome Sanger Institute for the COVID-19 Genomics UK Consortium,Stephanie Hutchings et al
EPI_ISL_442741,"PHE South West Regional Laboratory, National Infection Service",Wellcome Sanger Institute for the COVID-19 Genomics UK Consortium,Stephanie Hutchings et al
EPI_ISL_442676,"PHE South West Regional Laboratory, National Infection Service",Wellcome Sanger Institute for the COVID-19 Genomics UK Consortium,Stephanie Hutchings et al
EPI_ISL_442636,"PHE South West Regional Laboratory, National Infection Service",Wellcome Sanger Institute for the COVID-19 Genomics UK Consortium,Stephanie Hutchings et al
EPI_ISL_442671,"PHE South West Regional Laboratory, National Infection Service",Wellcome Sanger Institute for the COVID-19 Genomics UK Consortium,Stephanie Hutchings et al
EPI_ISL_442631,"PHE South West Regional Laboratory, National Infection Service",Wellcome Sanger Institute for the COVID-19 Genomics UK Consortium,Stephanie Hutchings et al
EPI_ISL_442677,"PHE South West Regional Laboratory, National Infection Service",Wellcome Sanger Institute for the COVID-19 Genomics UK Consortium,Stephanie Hutchings et al
EPI_ISL_442762,"PHE South West Regional Laboratory, National Infection Service",Wellcome Sanger Institute for the COVID-19 Genomics UK Consortium,Stephanie Hutchings et al
EPI_ISL_442778,"PHE South West Regional Laboratory, National Infection Service",Wellcome Sanger Institute for the COVID-19 Genomics UK Consortium,Stephanie Hutchings et al
EPI_ISL_442794,"PHE South West Regional Laboratory, National Infection Service",Wellcome Sanger Institute for the COVID-19 Genomics UK Consortium,Stephanie Hutchings et al
EPI_ISL_442629,"PHE South West Regional Laboratory, National Infection Service",Wellcome Sanger Institute for the COVID-19 Genomics UK Consortium,Stephanie Hutchings et al
EPI_ISL_442787,"PHE South West Regional Laboratory, National Infection Service",Wellcome Sanger Institute for the COVID-19 Genomics UK Consortium,Stephanie Hutchings et al
EPI_ISL_442770,"PHE South West Regional Laboratory, National Infection Service",Wellcome Sanger Institute for the COVID-19 Genomics UK Consortium,Stephanie Hutchings et al
EPI_ISL_442625,"PHE South West Regional Laboratory, National Infection Service",Wellcome Sanger Institute for the COVID-19 Genomics UK Consortium,Stephanie Hutchings et al
EPI_ISL_442744,"PHE South West Regional Laboratory, National Infection Service",Wellcome Sanger Institute for the COVID-19 Genomics UK Consortium,Stephanie Hutchings et al
EPI_ISL_442632,"PHE South West Regional Laboratory, National Infection Service",Wellcome Sanger Institute for the COVID-19 Genomics UK Consortium,Stephanie Hutchings et al
EPI_ISL_442758,"PHE South West Regional Laboratory, National Infection Service",Wellcome Sanger Institute for the COVID-19 Genomics UK Consortium,Stephanie Hutchings et al
EPI_ISL_442642,"PHE South West Regional Laboratory, National Infection Service",Wellcome Sanger Institute for the COVID-19 Genomics UK Consortium,Stephanie Hutchings et al
EPI_ISL_442725,"PHE South West Regional Laboratory, National Infection Service",Wellcome Sanger Institute for the COVID-19 Genomics UK Consortium,Stephanie Hutchings et al
EPI_ISL_442643,"PHE South West Regional Laboratory, National Infection Service",Wellcome Sanger Institute for the COVID-19 Genomics UK Consortium,Stephanie Hutchings et al
EPI_ISL_442717,"PHE South West Regional Laboratory, National Infection Service",Wellcome Sanger Institute for the COVID-19 Genomics UK Consortium,Stephanie Hutchings et al
EPI_ISL_442630,"PHE South West Regional Laboratory, National Infection Service",Wellcome Sanger Institute for the COVID-19 Genomics UK Consortium,Stephanie Hutchings et al
EPI_ISL_442754,"PHE South West Regional Laboratory, National Infection Service",Wellcome Sanger Institute for the COVID-19 Genomics UK Consortium,Stephanie Hutchings et al
EPI_ISL_442690,"PHE South West Regional Laboratory, National Infection Service",Wellcome Sanger Institute for the COVID-19 Genomics UK Consortium,Stephanie Hutchings et al
EPI_ISL_442705,"PHE South West Regional Laboratory, National Infection Service",Wellcome Sanger Institute for the COVID-19 Genomics UK Consortium,Stephanie Hutchings et al
EPI_ISL_442686,"PHE South West Regional Laboratory, National Infection Service",Wellcome Sanger Institute for the COVID-19 Genomics UK Consortium,Stephanie Hutchings et al
EPI_ISL_442803,"PHE South West Regional Laboratory, National Infection Service",Wellcome Sanger Institute for the COVID-19 Genomics UK Consortium,Stephanie Hutchings et al
EPI_ISL_442804,"PHE South West Regional Laboratory, National Infection Service",Wellcome Sanger Institute for the COVID-19 Genomics UK Consortium,Stephanie Hutchings et al
EPI_ISL_442788,"PHE South West Regional Laboratory, National Infection Service",Wellcome Sanger Institute for the COVID-19 Genomics UK Consortium,Stephanie Hutchings et al
EPI_ISL_442665,"PHE South West Regional Laboratory, National Infection Service",Wellcome Sanger Institute for the COVID-19 Genomics UK Consortium,Stephanie Hutchings et al
EPI_ISL_442791,"PHE South West Regional Laboratory, National Infection Service",Wellcome Sanger Institute for the COVID-19 Genomics UK Consortium,Stephanie Hutchings et al
EPI_ISL_442675,"PHE South West Regional Laboratory, National Infection Service",Wellcome Sanger Institute for the COVID-19 Genomics UK Consortium,Stephanie Hutchings et al
EPI_ISL_442696,"PHE South West Regional Laboratory, National Infection Service",Wellcome Sanger Institute for the COVID-19 Genomics UK Consortium,Stephanie Hutchings et al
EPI_ISL_442687,"PHE South West Regional Laboratory, National Infection Service",Wellcome Sanger Institute for the COVID-19 Genomics UK Consortium,Stephanie Hutchings et al
EPI_ISL_442746,"PHE South West Regional Laboratory, National Infection Service",Wellcome Sanger Institute for the COVID-19 Genomics UK Consortium,Stephanie Hutchings et al
EPI_ISL_442792,"PHE South West Regional Laboratory, National Infection Service",Wellcome Sanger Institute for the COVID-19 Genomics UK Consortium,Stephanie Hutchings et al
EPI_ISL_442698,"PHE South West Regional Laboratory, National Infection Service",Wellcome Sanger Institute for the COVID-19 Genomics UK Consortium,Stephanie Hutchings et al
EPI_ISL_442678,"PHE South West Regional Laboratory, National Infection Service",Wellcome Sanger Institute for the COVID-19 Genomics UK Consortium,Stephanie Hutchings et al
EPI_ISL_442711,"PHE South West Regional Laboratory, National Infection Service",Wellcome Sanger Institute for the COVID-19 Genomics UK Consortium,Stephanie Hutchings et al
EPI_ISL_442786,"PHE South West Regional Laboratory, National Infection Service",Wellcome Sanger Institute for the COVID-19 Genomics UK Consortium,Stephanie Hutchings et al
EPI_ISL_442701,"PHE South West Regional Laboratory, National Infection Service",Wellcome Sanger Institute for the COVID-19 Genomics UK Consortium,Stephanie Hutchings et al
EPI_ISL_442703,"PHE South West Regional Laboratory, National Infection Service",Wellcome Sanger Institute for the COVID-19 Genomics UK Consortium,Stephanie Hutchings et al
EPI_ISL_442668,"PHE South West Regional Laboratory, National Infection Service",Wellcome Sanger Institute for the COVID-19 Genomics UK Consortium,Stephanie Hutchings et al
EPI_ISL_442645,"PHE South West Regional Laboratory, National Infection Service",Wellcome Sanger Institute for the COVID-19 Genomics UK Consortium,Stephanie Hutchings et al
EPI_ISL_442760,"PHE South West Regional Laboratory, National Infection Service",Wellcome Sanger Institute for the COVID-19 Genomics UK Consortium,Stephanie Hutchings et al
EPI_ISL_442679,"PHE South West Regional Laboratory, National Infection Service",Wellcome Sanger Institute for the COVID-19 Genomics UK Consortium,Stephanie Hutchings et al
EPI_ISL_442657,"PHE South West Regional Laboratory, National Infection Service",Wellcome Sanger Institute for the COVID-19 Genomics UK Consortium,Stephanie Hutchings et al
EPI_ISL_442707,"PHE South West Regional Laboratory, National Infection Service",Wellcome Sanger Institute for the COVID-19 Genomics UK Consortium,Stephanie Hutchings et al
EPI_ISL_442720,"PHE South West Regional Laboratory, National Infection Service",Wellcome Sanger Institute for the COVID-19 Genomics UK Consortium,Stephanie Hutchings et al
EPI_ISL_442775,"PHE South West Regional Laboratory, National Infection Service",Wellcome Sanger Institute for the COVID-19 Genomics UK Consortium,Stephanie Hutchings et al
EPI_ISL_442727,"PHE South West Regional Laboratory, National Infection Service",Wellcome Sanger Institute for the COVID-19 Genomics UK Consortium,Stephanie Hutchings et al
EPI_ISL_442710,"PHE South West Regional Laboratory, National Infection Service",Wellcome Sanger Institute for the COVID-19 Genomics UK Consortium,Stephanie Hutchings et al
EPI_ISL_442659,"PHE South West Regional Laboratory, National Infection Service",Wellcome Sanger Institute for the COVID-19 Genomics UK Consortium,Stephanie Hutchings et al
EPI_ISL_442732,"PHE South West Regional Laboratory, National Infection Service",Wellcome Sanger Institute for the COVID-19 Genomics UK Consortium,Stephanie Hutchings et al
EPI_ISL_442753,"PHE South West Regional Laboratory, National Infection Service",Wellcome Sanger Institute for the COVID-19 Genomics UK Consortium,Stephanie Hutchings et al
EPI_ISL_442626,"PHE South West Regional Laboratory, National Infection Service",Wellcome Sanger Institute for the COVID-19 Genomics UK Consortium,Stephanie Hutchings et al
EPI_ISL_442781,"PHE South West Regional Laboratory, National Infection Service",Wellcome Sanger Institute for the COVID-19 Genomics UK Consortium,Stephanie Hutchings et al
EPI_ISL_442750,"PHE South West Regional Laboratory, National Infection Service",Wellcome Sanger Institute for the COVID-19 Genomics UK Consortium,Stephanie Hutchings et al
EPI_ISL_442801,"PHE South West Regional Laboratory, National Infection Service",Wellcome Sanger Institute for the COVID-19 Genomics UK Consortium,Stephanie Hutchings et al
EPI_ISL_442713,"PHE South West Regional Laboratory, National Infection Service",Wellcome Sanger Institute for the COVID-19 Genomics UK Consortium,Stephanie Hutchings et al
EPI_ISL_442756,"PHE South West Regional Laboratory, National Infection Service",Wellcome Sanger Institute for the COVID-19 Genomics UK Consortium,Stephanie Hutchings et al
EPI_ISL_442653,"PHE South West Regional Laboratory, National Infection Service",Wellcome Sanger Institute for the COVID-19 Genomics UK Consortium,Stephanie Hutchings et al
EPI_ISL_442763,"PHE South West Regional Laboratory, National Infection Service",Wellcome Sanger Institute for the COVID-19 Genomics UK Consortium,Stephanie Hutchings et al
EPI_ISL_442734,"PHE South West Regional Laboratory, National Infection Service",Wellcome Sanger Institute for the COVID-19 Genomics UK Consortium,Stephanie Hutchings et al
EPI_ISL_442726,"PHE South West Regional Laboratory, National Infection Service",Wellcome Sanger Institute for the COVID-19 Genomics UK Consortium,Stephanie Hutchings et al
EPI_ISL_442641,"PHE South West Regional Laboratory, National Infection Service",Wellcome Sanger Institute for the COVID-19 Genomics UK Consortium,Stephanie Hutchings et al
EPI_ISL_442740,"PHE South West Regional Laboratory, National Infection Service",Wellcome Sanger Institute for the COVID-19 Genomics UK Consortium,Stephanie Hutchings et al
EPI_ISL_442655,"PHE South West Regional Laboratory, National Infection Service",Wellcome Sanger Institute for the COVID-19 Genomics UK Consortium,Stephanie Hutchings et al
EPI_ISL_442681,"PHE South West Regional Laboratory, National Infection Service",Wellcome Sanger Institute for the COVID-19 Genomics UK Consortium,Stephanie Hutchings et al
EPI_ISL_442635,"PHE South West Regional Laboratory, National Infection Service",Wellcome Sanger Institute for the COVID-19 Genomics UK Consortium,Stephanie Hutchings et al
EPI_ISL_442646,"PHE South West Regional Laboratory, National Infection Service",Wellcome Sanger Institute for the COVID-19 Genomics UK Consortium,Stephanie Hutchings et al
EPI_ISL_442776,"PHE South West Regional Laboratory, National Infection Service",Wellcome Sanger Institute for the COVID-19 Genomics UK Consortium,Stephanie Hutchings et al
EPI_ISL_442664,"PHE South West Regional Laboratory, National Infection Service",Wellcome Sanger Institute for the COVID-19 Genomics UK Consortium,Stephanie Hutchings et al
EPI_ISL_442761,"PHE South West Regional Laboratory, National Infection Service",Wellcome Sanger Institute for the COVID-19 Genomics UK Consortium,Stephanie Hutchings et al
EPI_ISL_442691,"PHE South West Regional Laboratory, National Infection Service",Wellcome Sanger Institute for the COVID-19 Genomics UK Consortium,Stephanie Hutchings et al
EPI_ISL_442737,"PHE South West Regional Laboratory, National Infection Service",Wellcome Sanger Institute for the COVID-19 Genomics UK Consortium,Stephanie Hutchings et al
EPI_ISL_442674,"PHE South West Regional Laboratory, National Infection Service",Wellcome Sanger Institute for the COVID-19 Genomics UK Consortium,Stephanie Hutchings et al
EPI_ISL_442640,"PHE South West Regional Laboratory, National Infection Service",Wellcome Sanger Institute for the COVID-19 Genomics UK Consortium,Stephanie Hutchings et al
EPI_ISL_442777,"PHE South West Regional Laboratory, National Infection Service",Wellcome Sanger Institute for the COVID-19 Genomics UK Consortium,Stephanie Hutchings et al
EPI_ISL_442660,"PHE South West Regional Laboratory, National Infection Service",Wellcome Sanger Institute for the COVID-19 Genomics UK Consortium,Stephanie Hutchings et al
EPI_ISL_442731,"PHE South West Regional Laboratory, National Infection Service",Wellcome Sanger Institute for the COVID-19 Genomics UK Consortium,Stephanie Hutchings et al
EPI_ISL_442755,"PHE South West Regional Laboratory, National Infection Service",Wellcome Sanger Institute for the COVID-19 Genomics UK Consortium,Stephanie Hutchings et al
EPI_ISL_442709,"PHE South West Regional Laboratory, National Infection Service",Wellcome Sanger Institute for the COVID-19 Genomics UK Consortium,Stephanie Hutchings et al
EPI_ISL_442650,"PHE South West Regional Laboratory, National Infection Service",Wellcome Sanger Institute for the COVID-19 Genomics UK Consortium,Stephanie Hutchings et al
EPI_ISL_442663,"PHE South West Regional Laboratory, National Infection Service",Wellcome Sanger Institute for the COVID-19 Genomics UK Consortium,Stephanie Hutchings et al
EPI_ISL_442708,"PHE South West Regional Laboratory, National Infection Service",Wellcome Sanger Institute for the COVID-19 Genomics UK Consortium,Stephanie Hutchings et al
EPI_ISL_442697,"PHE South West Regional Laboratory, National Infection Service",Wellcome Sanger Institute for the COVID-19 Genomics UK Consortium,Stephanie Hutchings et al
EPI_ISL_442689,"PHE South West Regional Laboratory, National Infection Service",Wellcome Sanger Institute for the COVID-19 Genomics UK Consortium,Stephanie Hutchings et al
EPI_ISL_442651,"PHE South West Regional Laboratory, National Infection Service",Wellcome Sanger Institute for the COVID-19 Genomics UK Consortium,Stephanie Hutchings et al
EPI_ISL_442784,"PHE South West Regional Laboratory, National Infection Service",Wellcome Sanger Institute for the COVID-19 Genomics UK Consortium,Stephanie Hutchings et al
EPI_ISL_442627,"PHE South West Regional Laboratory, National Infection Service",Wellcome Sanger Institute for the COVID-19 Genomics UK Consortium,Stephanie Hutchings et al
EPI_ISL_442694,"PHE South West Regional Laboratory, National Infection Service",Wellcome Sanger Institute for the COVID-19 Genomics UK Consortium,Stephanie Hutchings et al
EPI_ISL_442765,"PHE South West Regional Laboratory, National Infection Service",Wellcome Sanger Institute for the COVID-19 Genomics UK Consortium,Stephanie Hutchings et al
EPI_ISL_442773,"PHE South West Regional Laboratory, National Infection Service",Wellcome Sanger Institute for the COVID-19 Genomics UK Consortium,Stephanie Hutchings et al
EPI_ISL_442692,"PHE South West Regional Laboratory, National Infection Service",Wellcome Sanger Institute for the COVID-19 Genomics UK Consortium,Stephanie Hutchings et al
EPI_ISL_470530,"PHE South West Regional Laboratory, National Infection Service",Wellcome Sanger Institute for the COVID-19 Genomics UK Consortium,Stephanie Hutchings et al
EPI_ISL_442767,"PHE South West Regional Laboratory, National Infection Service",Wellcome Sanger Institute for the COVID-19 Genomics UK Consortium,Stephanie Hutchings et al
EPI_ISL_442682,"PHE South West Regional Laboratory, National Infection Service",Wellcome Sanger Institute for the COVID-19 Genomics UK Consortium,Stephanie Hutchings et al
EPI_ISL_442638,"PHE South West Regional Laboratory, National Infection Service",Wellcome Sanger Institute for the COVID-19 Genomics UK Consortium,Stephanie Hutchings et al
EPI_ISL_442798,"PHE South West Regional Laboratory, National Infection Service",Wellcome Sanger Institute for the COVID-19 Genomics UK Consortium,Stephanie Hutchings et al
EPI_ISL_459725,"PHE South West Regional Laboratory, National Infection Service",Wellcome Sanger Institute for the COVID-19 Genomics UK Consortium,Stephanie Hutchings et al
EPI_ISL_442704,"PHE South West Regional Laboratory, National Infection Service",Wellcome Sanger Institute for the COVID-19 Genomics UK Consortium,Stephanie Hutchings et al
EPI_ISL_442652,"PHE South West Regional Laboratory, National Infection Service",Wellcome Sanger Institute for the COVID-19 Genomics UK Consortium,Stephanie Hutchings et al
EPI_ISL_442808,"PHE South West Regional Laboratory, National Infection Service",Wellcome Sanger Institute for the COVID-19 Genomics UK Consortium,Stephanie Hutchings et al
EPI_ISL_442634,"PHE South West Regional Laboratory, National Infection Service",Wellcome Sanger Institute for the COVID-19 Genomics UK Consortium,Stephanie Hutchings et al
EPI_ISL_442718,"PHE South West Regional Laboratory, National Infection Service",Wellcome Sanger Institute for the COVID-19 Genomics UK Consortium,Stephanie Hutchings et al
EPI_ISL_442785,"PHE South West Regional Laboratory, National Infection Service",Wellcome Sanger Institute for the COVID-19 Genomics UK Consortium,Stephanie Hutchings et al
EPI_ISL_442751,"PHE South West Regional Laboratory, National Infection Service",Wellcome Sanger Institute for the COVID-19 Genomics UK Consortium,Stephanie Hutchings et al
EPI_ISL_442799,"PHE South West Regional Laboratory, National Infection Service",Wellcome Sanger Institute for the COVID-19 Genomics UK Consortium,Stephanie Hutchings et al
EPI_ISL_442624,"PHE South West Regional Laboratory, National Infection Service",Wellcome Sanger Institute for the COVID-19 Genomics UK Consortium,Stephanie Hutchings et al
EPI_ISL_442782,"PHE South West Regional Laboratory, National Infection Service",Wellcome Sanger Institute for the COVID-19 Genomics UK Consortium,Stephanie Hutchings et al
EPI_ISL_442644,"PHE South West Regional Laboratory, National Infection Service",Wellcome Sanger Institute for the COVID-19 Genomics UK Consortium,Stephanie Hutchings et al
EPI_ISL_442670,"PHE South West Regional Laboratory, National Infection Service",Wellcome Sanger Institute for the COVID-19 Genomics UK Consortium,Stephanie Hutchings et al
EPI_ISL_442669,"PHE South West Regional Laboratory, National Infection Service",Wellcome Sanger Institute for the COVID-19 Genomics UK Consortium,Stephanie Hutchings et al
EPI_ISL_442793,"PHE South West Regional Laboratory, National Infection Service",Wellcome Sanger Institute for the COVID-19 Genomics UK Consortium,Stephanie Hutchings et al
EPI_ISL_442656,"PHE South West Regional Laboratory, National Infection Service",Wellcome Sanger Institute for the COVID-19 Genomics UK Consortium,Stephanie Hutchings et al
EPI_ISL_442747,"PHE South West Regional Laboratory, National Infection Service",Wellcome Sanger Institute for the COVID-19 Genomics UK Consortium,Stephanie Hutchings et al
EPI_ISL_470529,"PHE South West Regional Laboratory, National Infection Service",Wellcome Sanger Institute for the COVID-19 Genomics UK Consortium,Stephanie Hutchings et al
EPI_ISL_442661,"PHE South West Regional Laboratory, National Infection Service",Wellcome Sanger Institute for the COVID-19 Genomics UK Consortium,Stephanie Hutchings et al
EPI_ISL_442695,"PHE South West Regional Laboratory, National Infection Service",Wellcome Sanger Institute for the COVID-19 Genomics UK Consortium,Stephanie Hutchings et al
EPI_ISL_442673,"PHE South West Regional Laboratory, National Infection Service",Wellcome Sanger Institute for the COVID-19 Genomics UK Consortium,Stephanie Hutchings et al
EPI_ISL_442771,"PHE South West Regional Laboratory, National Infection Service",Wellcome Sanger Institute for the COVID-19 Genomics UK Consortium,Stephanie Hutchings et al
EPI_ISL_442654,"PHE South West Regional Laboratory, National Infection Service",Wellcome Sanger Institute for the COVID-19 Genomics UK Consortium,Stephanie Hutchings et al
EPI_ISL_442712,"PHE South West Regional Laboratory, National Infection Service",Wellcome Sanger Institute for the COVID-19 Genomics UK Consortium,Stephanie Hutchings et al
EPI_ISL_442729,"PHE South West Regional Laboratory, National Infection Service",Wellcome Sanger Institute for the COVID-19 Genomics UK Consortium,Stephanie Hutchings et al
EPI_ISL_442774,"PHE South West Regional Laboratory, National Infection Service",Wellcome Sanger Institute for the COVID-19 Genomics UK Consortium,Stephanie Hutchings et al
EPI_ISL_442766,"PHE South West Regional Laboratory, National Infection Service",Wellcome Sanger Institute for the COVID-19 Genomics UK Consortium,Stephanie Hutchings et al
EPI_ISL_442723,"PHE South West Regional Laboratory, National Infection Service",Wellcome Sanger Institute for the COVID-19 Genomics UK Consortium,Stephanie Hutchings et al
EPI_ISL_442764,"PHE South West Regional Laboratory, National Infection Service",Wellcome Sanger Institute for the COVID-19 Genomics UK Consortium,Stephanie Hutchings et al
EPI_ISL_442693,"PHE South West Regional Laboratory, National Infection Service",Wellcome Sanger Institute for the COVID-19 Genomics UK Consortium,Stephanie Hutchings et al
EPI_ISL_442797,"PHE South West Regional Laboratory, National Infection Service",Wellcome Sanger Institute for the COVID-19 Genomics UK Consortium,Stephanie Hutchings et al
EPI_ISL_442807,"PHE South West Regional Laboratory, National Infection Service",Wellcome Sanger Institute for the COVID-19 Genomics UK Consortium,Stephanie Hutchings et al
EPI_ISL_442702,"PHE South West Regional Laboratory, National Infection Service",Wellcome Sanger Institute for the COVID-19 Genomics UK Consortium,Stephanie Hutchings et al
EPI_ISL_442768,"PHE South West Regional Laboratory, National Infection Service",Wellcome Sanger Institute for the COVID-19 Genomics UK Consortium,Stephanie Hutchings et al
EPI_ISL_442800,"PHE South West Regional Laboratory, National Infection Service",Wellcome Sanger Institute for the COVID-19 Genomics UK Consortium,Stephanie Hutchings et al
EPI_ISL_442684,"PHE South West Regional Laboratory, National Infection Service",Wellcome Sanger Institute for the COVID-19 Genomics UK Consortium,Stephanie Hutchings et al
EPI_ISL_442633,"PHE South West Regional Laboratory, National Infection Service",Wellcome Sanger Institute for the COVID-19 Genomics UK Consortium,Stephanie Hutchings et al
EPI_ISL_442722,"PHE South West Regional Laboratory, National Infection Service",Wellcome Sanger Institute for the COVID-19 Genomics UK Consortium,Stephanie Hutchings et al
EPI_ISL_442649,"PHE South West Regional Laboratory, National Infection Service",Wellcome Sanger Institute for the COVID-19 Genomics UK Consortium,Stephanie Hutchings et al
EPI_ISL_442745,"PHE South West Regional Laboratory, National Infection Service",Wellcome Sanger Institute for the COVID-19 Genomics UK Consortium,Stephanie Hutchings et al
EPI_ISL_442637,"PHE South West Regional Laboratory, National Infection Service",Wellcome Sanger Institute for the COVID-19 Genomics UK Consortium,Stephanie Hutchings et al
EPI_ISL_442790,"PHE South West Regional Laboratory, National Infection Service",Wellcome Sanger Institute for the COVID-19 Genomics UK Consortium,Stephanie Hutchings et al
EPI_ISL_442699,"PHE South West Regional Laboratory, National Infection Service",Wellcome Sanger Institute for the COVID-19 Genomics UK Consortium,Stephanie Hutchings et al
EPI_ISL_442769,"PHE South West Regional Laboratory, National Infection Service",Wellcome Sanger Institute for the COVID-19 Genomics UK Consortium,Stephanie Hutchings et al
EPI_ISL_442789,"PHE South West Regional Laboratory, National Infection Service",Wellcome Sanger Institute for the COVID-19 Genomics UK Consortium,Stephanie Hutchings et al
EPI_ISL_442802,"PHE South West Regional Laboratory, National Infection Service",Wellcome Sanger Institute for the COVID-19 Genomics UK Consortium,Stephanie Hutchings et al
EPI_ISL_442639,"PHE South West Regional Laboratory, National Infection Service",Wellcome Sanger Institute for the COVID-19 Genomics UK Consortium,Stephanie Hutchings et al
EPI_ISL_442706,"PHE South West Regional Laboratory, National Infection Service",Wellcome Sanger Institute for the COVID-19 Genomics UK Consortium,Stephanie Hutchings et al
EPI_ISL_442688,"PHE South West Regional Laboratory, National Infection Service",Wellcome Sanger Institute for the COVID-19 Genomics UK Consortium,Stephanie Hutchings et al
EPI_ISL_442805,"PHE South West Regional Laboratory, National Infection Service",Wellcome Sanger Institute for the COVID-19 Genomics UK Consortium,Stephanie Hutchings et al
EPI_ISL_442714,"PHE South West Regional Laboratory, National Infection Service",Wellcome Sanger Institute for the COVID-19 Genomics UK Consortium,Stephanie Hutchings et al
EPI_ISL_442647,"PHE South West Regional Laboratory, National Infection Service",Wellcome Sanger Institute for the COVID-19 Genomics UK Consortium,Stephanie Hutchings et al
EPI_ISL_442743,"PHE South West Regional Laboratory, National Infection Service",Wellcome Sanger Institute for the COVID-19 Genomics UK Consortium,Stephanie Hutchings et al
EPI_ISL_442700,"PHE South West Regional Laboratory, National Infection Service",Wellcome Sanger Institute for the COVID-19 Genomics UK Consortium,Stephanie Hutchings et al
EPI_ISL_442796,"PHE South West Regional Laboratory, National Infection Service",Wellcome Sanger Institute for the COVID-19 Genomics UK Consortium,Stephanie Hutchings et al
EPI_ISL_442752,"PHE South West Regional Laboratory, National Infection Service",Wellcome Sanger Institute for the COVID-19 Genomics UK Consortium,Stephanie Hutchings et al
EPI_ISL_442648,"PHE South West Regional Laboratory, National Infection Service",Wellcome Sanger Institute for the COVID-19 Genomics UK Consortium,Stephanie Hutchings et al
EPI_ISL_442779,"PHE South West Regional Laboratory, National Infection Service",Wellcome Sanger Institute for the COVID-19 Genomics UK Consortium,Stephanie Hutchings et al
EPI_ISL_442667,"PHE South West Regional Laboratory, National Infection Service",Wellcome Sanger Institute for the COVID-19 Genomics UK Consortium,Stephanie Hutchings et al
EPI_ISL_442780,"PHE South West Regional Laboratory, National Infection Service",Wellcome Sanger Institute for the COVID-19 Genomics UK Consortium,Stephanie Hutchings et al
EPI_ISL_442772,"PHE South West Regional Laboratory, National Infection Service",Wellcome Sanger Institute for the COVID-19 Genomics UK Consortium,Stephanie Hutchings et al
EPI_ISL_442685,"PHE South West Regional Laboratory, National Infection Service",Wellcome Sanger Institute for the COVID-19 Genomics UK Consortium,Stephanie Hutchings et al
EPI_ISL_442672,"PHE South West Regional Laboratory, National Infection Service",Wellcome Sanger Institute for the COVID-19 Genomics UK Consortium,Stephanie Hutchings et al
EPI_ISL_443742,"PHE South West Regional Laboratory, National Infection Service",Wellcome Sanger Institute for the COVID-19 Genomics UK Consortium,Stephanie Hutchings et al
EPI_ISL_444004,"PHE South West Regional Laboratory, National Infection Service",Wellcome Sanger Institute for the COVID-19 Genomics UK Consortium,Stephanie Hutchings et al
EPI_ISL_443769,"PHE South West Regional Laboratory, National Infection Service",Wellcome Sanger Institute for the COVID-19 Genomics UK Consortium,Stephanie Hutchings et al
EPI_ISL_443986,"PHE South West Regional Laboratory, National Infection Service",Wellcome Sanger Institute for the COVID-19 Genomics UK Consortium,Stephanie Hutchings et al
EPI_ISL_443833,"PHE South West Regional Laboratory, National Infection Service",Wellcome Sanger Institute for the COVID-19 Genomics UK Consortium,Stephanie Hutchings et al
EPI_ISL_443741,"PHE South West Regional Laboratory, National Infection Service",Wellcome Sanger Institute for the COVID-19 Genomics UK Consortium,Stephanie Hutchings et al
EPI_ISL_443887,"PHE South West Regional Laboratory, National Infection Service",Wellcome Sanger Institute for the COVID-19 Genomics UK Consortium,Stephanie Hutchings et al
EPI_ISL_444010,"PHE South West Regional Laboratory, National Infection Service",Wellcome Sanger Institute for the COVID-19 Genomics UK Consortium,Stephanie Hutchings et al
EPI_ISL_443848,"PHE South West Regional Laboratory, National Infection Service",Wellcome Sanger Institute for the COVID-19 Genomics UK Consortium,Stephanie Hutchings et al
EPI_ISL_443912,"PHE South West Regional Laboratory, National Infection Service",Wellcome Sanger Institute for the COVID-19 Genomics UK Consortium,Stephanie Hutchings et al
EPI_ISL_443892,"PHE South West Regional Laboratory, National Infection Service",Wellcome Sanger Institute for the COVID-19 Genomics UK Consortium,Stephanie Hutchings et al
EPI_ISL_443714,"PHE South West Regional Laboratory, National Infection Service",Wellcome Sanger Institute for the COVID-19 Genomics UK Consortium,Stephanie Hutchings et al
EPI_ISL_444009,"PHE South West Regional Laboratory, National Infection Service",Wellcome Sanger Institute for the COVID-19 Genomics UK Consortium,Stephanie Hutchings et al
EPI_ISL_443817,"PHE South West Regional Laboratory, National Infection Service",Wellcome Sanger Institute for the COVID-19 Genomics UK Consortium,Stephanie Hutchings et al
EPI_ISL_470357,"PHE South West Regional Laboratory, National Infection Service",Wellcome Sanger Institute for the COVID-19 Genomics UK Consortium,Stephanie Hutchings et al
EPI_ISL_443736,"PHE South West Regional Laboratory, National Infection Service",Wellcome Sanger Institute for the COVID-19 Genomics UK Consortium,Stephanie Hutchings et al
EPI_ISL_443719,"PHE South West Regional Laboratory, National Infection Service",Wellcome Sanger Institute for the COVID-19 Genomics UK Consortium,Stephanie Hutchings et al
EPI_ISL_443836,"PHE South West Regional Laboratory, National Infection Service",Wellcome Sanger Institute for the COVID-19 Genomics UK Consortium,Stephanie Hutchings et al
EPI_ISL_443724,"PHE South West Regional Laboratory, National Infection Service",Wellcome Sanger Institute for the COVID-19 Genomics UK Consortium,Stephanie Hutchings et al
EPI_ISL_443735,"PHE South West Regional Laboratory, National Infection Service",Wellcome Sanger Institute for the COVID-19 Genomics UK Consortium,Stephanie Hutchings et al
EPI_ISL_443688,"PHE South West Regional Laboratory, National Infection Service",Wellcome Sanger Institute for the COVID-19 Genomics UK Consortium,Stephanie Hutchings et al
EPI_ISL_443744,"PHE South West Regional Laboratory, National Infection Service",Wellcome Sanger Institute for the COVID-19 Genomics UK Consortium,Stephanie Hutchings et al
EPI_ISL_443901,"PHE South West Regional Laboratory, National Infection Service",Wellcome Sanger Institute for the COVID-19 Genomics UK Consortium,Stephanie Hutchings et al
EPI_ISL_443940,"PHE South West Regional Laboratory, National Infection Service",Wellcome Sanger Institute for the COVID-19 Genomics UK Consortium,Stephanie Hutchings et al
EPI_ISL_443745,"PHE South West Regional Laboratory, National Infection Service",Wellcome Sanger Institute for the COVID-19 Genomics UK Consortium,Stephanie Hutchings et al
EPI_ISL_443771,"PHE South West Regional Laboratory, National Infection Service",Wellcome Sanger Institute for the COVID-19 Genomics UK Consortium,Stephanie Hutchings et al
EPI_ISL_443911,"PHE South West Regional Laboratory, National Infection Service",Wellcome Sanger Institute for the COVID-19 Genomics UK Consortium,Stephanie Hutchings et al
EPI_ISL_443918,"PHE South West Regional Laboratory, National Infection Service",Wellcome Sanger Institute for the COVID-19 Genomics UK Consortium,Stephanie Hutchings et al
EPI_ISL_443945,"PHE South West Regional Laboratory, National Infection Service",Wellcome Sanger Institute for the COVID-19 Genomics UK Consortium,Stephanie Hutchings et al
EPI_ISL_443801,"PHE South West Regional Laboratory, National Infection Service",Wellcome Sanger Institute for the COVID-19 Genomics UK Consortium,Stephanie Hutchings et al
EPI_ISL_443825,"PHE South West Regional Laboratory, National Infection Service",Wellcome Sanger Institute for the COVID-19 Genomics UK Consortium,Stephanie Hutchings et al
EPI_ISL_443891,"PHE South West Regional Laboratory, National Infection Service",Wellcome Sanger Institute for the COVID-19 Genomics UK Consortium,Stephanie Hutchings et al
EPI_ISL_443757,"PHE South West Regional Laboratory, National Infection Service",Wellcome Sanger Institute for the COVID-19 Genomics UK Consortium,Stephanie Hutchings et al
EPI_ISL_443995,"PHE South West Regional Laboratory, National Infection Service",Wellcome Sanger Institute for the COVID-19 Genomics UK Consortium,Stephanie Hutchings et al
EPI_ISL_443839,"PHE South West Regional Laboratory, National Infection Service",Wellcome Sanger Institute for the COVID-19 Genomics UK Consortium,Stephanie Hutchings et al
EPI_ISL_443864,"PHE South West Regional Laboratory, National Infection Service",Wellcome Sanger Institute for the COVID-19 Genomics UK Consortium,Stephanie Hutchings et al
EPI_ISL_443761,"PHE South West Regional Laboratory, National Infection Service",Wellcome Sanger Institute for the COVID-19 Genomics UK Consortium,Stephanie Hutchings et al
EPI_ISL_443776,"PHE South West Regional Laboratory, National Infection Service",Wellcome Sanger Institute for the COVID-19 Genomics UK Consortium,Stephanie Hutchings et al
EPI_ISL_443895,"PHE South West Regional Laboratory, National Infection Service",Wellcome Sanger Institute for the COVID-19 Genomics UK Consortium,Stephanie Hutchings et al
EPI_ISL_443725,"PHE South West Regional Laboratory, National Infection Service",Wellcome Sanger Institute for the COVID-19 Genomics UK Consortium,Stephanie Hutchings et al
EPI_ISL_443882,"PHE South West Regional Laboratory, National Infection Service",Wellcome Sanger Institute for the COVID-19 Genomics UK Consortium,Stephanie Hutchings et al
EPI_ISL_443878,"PHE South West Regional Laboratory, National Infection Service",Wellcome Sanger Institute for the COVID-19 Genomics UK Consortium,Stephanie Hutchings et al
EPI_ISL_443960,"PHE South West Regional Laboratory, National Infection Service",Wellcome Sanger Institute for the COVID-19 Genomics UK Consortium,Stephanie Hutchings et al
EPI_ISL_443754,"PHE South West Regional Laboratory, National Infection Service",Wellcome Sanger Institute for the COVID-19 Genomics UK Consortium,Stephanie Hutchings et al
EPI_ISL_443985,"PHE South West Regional Laboratory, National Infection Service",Wellcome Sanger Institute for the COVID-19 Genomics UK Consortium,Stephanie Hutchings et al
EPI_ISL_443872,"PHE South West Regional Laboratory, National Infection Service",Wellcome Sanger Institute for the COVID-19 Genomics UK Consortium,Stephanie Hutchings et al
EPI_ISL_443815,"PHE South West Regional Laboratory, National Infection Service",Wellcome Sanger Institute for the COVID-19 Genomics UK Consortium,Stephanie Hutchings et al
EPI_ISL_443787,"PHE South West Regional Laboratory, National Infection Service",Wellcome Sanger Institute for the COVID-19 Genomics UK Consortium,Stephanie Hutchings et al
EPI_ISL_443854,"PHE South West Regional Laboratory, National Infection Service",Wellcome Sanger Institute for the COVID-19 Genomics UK Consortium,Stephanie Hutchings et al
EPI_ISL_443964,"PHE South West Regional Laboratory, National Infection Service",Wellcome Sanger Institute for the COVID-19 Genomics UK Consortium,Stephanie Hutchings et al
EPI_ISL_444021,"PHE South West Regional Laboratory, National Infection Service",Wellcome Sanger Institute for the COVID-19 Genomics UK Consortium,Stephanie Hutchings et al
EPI_ISL_443942,"PHE South West Regional Laboratory, National Infection Service",Wellcome Sanger Institute for the COVID-19 Genomics UK Consortium,Stephanie Hutchings et al
EPI_ISL_443843,"PHE South West Regional Laboratory, National Infection Service",Wellcome Sanger Institute for the COVID-19 Genomics UK Consortium,Stephanie Hutchings et al
EPI_ISL_443910,"PHE South West Regional Laboratory, National Infection Service",Wellcome Sanger Institute for the COVID-19 Genomics UK Consortium,Stephanie Hutchings et al
EPI_ISL_444015,"PHE South West Regional Laboratory, National Infection Service",Wellcome Sanger Institute for the COVID-19 Genomics UK Consortium,Stephanie Hutchings et al
EPI_ISL_443720,"PHE South West Regional Laboratory, National Infection Service",Wellcome Sanger Institute for the COVID-19 Genomics UK Consortium,Stephanie Hutchings et al
EPI_ISL_443923,"PHE South West Regional Laboratory, National Infection Service",Wellcome Sanger Institute for the COVID-19 Genomics UK Consortium,Stephanie Hutchings et al
EPI_ISL_443709,"PHE South West Regional Laboratory, National Infection Service",Wellcome Sanger Institute for the COVID-19 Genomics UK Consortium,Stephanie Hutchings et al
EPI_ISL_443814,"PHE South West Regional Laboratory, National Infection Service",Wellcome Sanger Institute for the COVID-19 Genomics UK Consortium,Stephanie Hutchings et al
EPI_ISL_443950,"PHE South West Regional Laboratory, National Infection Service",Wellcome Sanger Institute for the COVID-19 Genomics UK Consortium,Stephanie Hutchings et al
EPI_ISL_443988,"PHE South West Regional Laboratory, National Infection Service",Wellcome Sanger Institute for the COVID-19 Genomics UK Consortium,Stephanie Hutchings et al
EPI_ISL_443844,"PHE South West Regional Laboratory, National Infection Service",Wellcome Sanger Institute for the COVID-19 Genomics UK Consortium,Stephanie Hutchings et al
EPI_ISL_443919,"PHE South West Regional Laboratory, National Infection Service",Wellcome Sanger Institute for the COVID-19 Genomics UK Consortium,Stephanie Hutchings et al
EPI_ISL_443797,"PHE South West Regional Laboratory, National Infection Service",Wellcome Sanger Institute for the COVID-19 Genomics UK Consortium,Stephanie Hutchings et al
EPI_ISL_443890,"PHE South West Regional Laboratory, National Infection Service",Wellcome Sanger Institute for the COVID-19 Genomics UK Consortium,Stephanie Hutchings et al
EPI_ISL_444007,"PHE South West Regional Laboratory, National Infection Service",Wellcome Sanger Institute for the COVID-19 Genomics UK Consortium,Stephanie Hutchings et al
EPI_ISL_443772,"PHE South West Regional Laboratory, National Infection Service",Wellcome Sanger Institute for the COVID-19 Genomics UK Consortium,Stephanie Hutchings et al
EPI_ISL_443773,"PHE South West Regional Laboratory, National Infection Service",Wellcome Sanger Institute for the COVID-19 Genomics UK Consortium,Stephanie Hutchings et al
EPI_ISL_443835,"PHE South West Regional Laboratory, National Infection Service",Wellcome Sanger Institute for the COVID-19 Genomics UK Consortium,Stephanie Hutchings et al
EPI_ISL_443696,"PHE South West Regional Laboratory, National Infection Service",Wellcome Sanger Institute for the COVID-19 Genomics UK Consortium,Stephanie Hutchings et al
EPI_ISL_443862,"PHE South West Regional Laboratory, National Infection Service",Wellcome Sanger Institute for the COVID-19 Genomics UK Consortium,Stephanie Hutchings et al
EPI_ISL_443925,"PHE South West Regional Laboratory, National Infection Service",Wellcome Sanger Institute for the COVID-19 Genomics UK Consortium,Stephanie Hutchings et al
EPI_ISL_470356,"PHE South West Regional Laboratory, National Infection Service",Wellcome Sanger Institute for the COVID-19 Genomics UK Consortium,Stephanie Hutchings et al
EPI_ISL_443788,"PHE South West Regional Laboratory, National Infection Service",Wellcome Sanger Institute for the COVID-19 Genomics UK Consortium,Stephanie Hutchings et al
EPI_ISL_443721,"PHE South West Regional Laboratory, National Infection Service",Wellcome Sanger Institute for the COVID-19 Genomics UK Consortium,Stephanie Hutchings et al
EPI_ISL_443939,"PHE South West Regional Laboratory, National Infection Service",Wellcome Sanger Institute for the COVID-19 Genomics UK Consortium,Stephanie Hutchings et al
EPI_ISL_443897,"PHE South West Regional Laboratory, National Infection Service",Wellcome Sanger Institute for the COVID-19 Genomics UK Consortium,Stephanie Hutchings et al
EPI_ISL_443809,"PHE South West Regional Laboratory, National Infection Service",Wellcome Sanger Institute for the COVID-19 Genomics UK Consortium,Stephanie Hutchings et al
EPI_ISL_444016,"PHE South West Regional Laboratory, National Infection Service",Wellcome Sanger Institute for the COVID-19 Genomics UK Consortium,Stephanie Hutchings et al
EPI_ISL_443695,"PHE South West Regional Laboratory, National Infection Service",Wellcome Sanger Institute for the COVID-19 Genomics UK Consortium,Stephanie Hutchings et al
EPI_ISL_443900,"PHE South West Regional Laboratory, National Infection Service",Wellcome Sanger Institute for the COVID-19 Genomics UK Consortium,Stephanie Hutchings et al
EPI_ISL_443743,"PHE South West Regional Laboratory, National Infection Service",Wellcome Sanger Institute for the COVID-19 Genomics UK Consortium,Stephanie Hutchings et al
EPI_ISL_443874,"PHE South West Regional Laboratory, National Infection Service",Wellcome Sanger Institute for the COVID-19 Genomics UK Consortium,Stephanie Hutchings et al
EPI_ISL_443946,"PHE South West Regional Laboratory, National Infection Service",Wellcome Sanger Institute for the COVID-19 Genomics UK Consortium,Stephanie Hutchings et al
EPI_ISL_443977,"PHE South West Regional Laboratory, National Infection Service",Wellcome Sanger Institute for the COVID-19 Genomics UK Consortium,Stephanie Hutchings et al
EPI_ISL_443810,"PHE South West Regional Laboratory, National Infection Service",Wellcome Sanger Institute for the COVID-19 Genomics UK Consortium,Stephanie Hutchings et al
EPI_ISL_443954,"PHE South West Regional Laboratory, National Infection Service",Wellcome Sanger Institute for the COVID-19 Genomics UK Consortium,Stephanie Hutchings et al
EPI_ISL_443764,"PHE South West Regional Laboratory, National Infection Service",Wellcome Sanger Institute for the COVID-19 Genomics UK Consortium,Stephanie Hutchings et al
EPI_ISL_443729,"PHE South West Regional Laboratory, National Infection Service",Wellcome Sanger Institute for the COVID-19 Genomics UK Consortium,Stephanie Hutchings et al
EPI_ISL_443811,"PHE South West Regional Laboratory, National Infection Service",Wellcome Sanger Institute for the COVID-19 Genomics UK Consortium,Stephanie Hutchings et al
EPI_ISL_443997,"PHE South West Regional Laboratory, National Infection Service",Wellcome Sanger Institute for the COVID-19 Genomics UK Consortium,Stephanie Hutchings et al
EPI_ISL_444008,"PHE South West Regional Laboratory, National Infection Service",Wellcome Sanger Institute for the COVID-19 Genomics UK Consortium,Stephanie Hutchings et al
EPI_ISL_443727,"PHE South West Regional Laboratory, National Infection Service",Wellcome Sanger Institute for the COVID-19 Genomics UK Consortium,Stephanie Hutchings et al
EPI_ISL_443903,"PHE South West Regional Laboratory, National Infection Service",Wellcome Sanger Institute for the COVID-19 Genomics UK Consortium,Stephanie Hutchings et al
EPI_ISL_443990,"PHE South West Regional Laboratory, National Infection Service",Wellcome Sanger Institute for the COVID-19 Genomics UK Consortium,Stephanie Hutchings et al
EPI_ISL_443982,"PHE South West Regional Laboratory, National Infection Service",Wellcome Sanger Institute for the COVID-19 Genomics UK Consortium,Stephanie Hutchings et al
EPI_ISL_443883,"PHE South West Regional Laboratory, National Infection Service",Wellcome Sanger Institute for the COVID-19 Genomics UK Consortium,Stephanie Hutchings et al
EPI_ISL_443976,"PHE South West Regional Laboratory, National Infection Service",Wellcome Sanger Institute for the COVID-19 Genomics UK Consortium,Stephanie Hutchings et al
EPI_ISL_443944,"PHE South West Regional Laboratory, National Infection Service",Wellcome Sanger Institute for the COVID-19 Genomics UK Consortium,Stephanie Hutchings et al
EPI_ISL_443846,"PHE South West Regional Laboratory, National Infection Service",Wellcome Sanger Institute for the COVID-19 Genomics UK Consortium,Stephanie Hutchings et al
EPI_ISL_444019,"PHE South West Regional Laboratory, National Infection Service",Wellcome Sanger Institute for the COVID-19 Genomics UK Consortium,Stephanie Hutchings et al
EPI_ISL_443966,"PHE South West Regional Laboratory, National Infection Service",Wellcome Sanger Institute for the COVID-19 Genomics UK Consortium,Stephanie Hutchings et al
EPI_ISL_443871,"PHE South West Regional Laboratory, National Infection Service",Wellcome Sanger Institute for the COVID-19 Genomics UK Consortium,Stephanie Hutchings et al
EPI_ISL_443768,"PHE South West Regional Laboratory, National Infection Service",Wellcome Sanger Institute for the COVID-19 Genomics UK Consortium,Stephanie Hutchings et al
EPI_ISL_443747,"PHE South West Regional Laboratory, National Infection Service",Wellcome Sanger Institute for the COVID-19 Genomics UK Consortium,Stephanie Hutchings et al
EPI_ISL_443941,"PHE South West Regional Laboratory, National Infection Service",Wellcome Sanger Institute for the COVID-19 Genomics UK Consortium,Stephanie Hutchings et al
EPI_ISL_443785,"PHE South West Regional Laboratory, National Infection Service",Wellcome Sanger Institute for the COVID-19 Genomics UK Consortium,Stephanie Hutchings et al
EPI_ISL_443832,"PHE South West Regional Laboratory, National Infection Service",Wellcome Sanger Institute for the COVID-19 Genomics UK Consortium,Stephanie Hutchings et al
EPI_ISL_443999,"PHE South West Regional Laboratory, National Infection Service",Wellcome Sanger Institute for the COVID-19 Genomics UK Consortium,Stephanie Hutchings et al
EPI_ISL_443816,"PHE South West Regional Laboratory, National Infection Service",Wellcome Sanger Institute for the COVID-19 Genomics UK Consortium,Stephanie Hutchings et al
EPI_ISL_443861,"PHE South West Regional Laboratory, National Infection Service",Wellcome Sanger Institute for the COVID-19 Genomics UK Consortium,Stephanie Hutchings et al
EPI_ISL_443974,"PHE South West Regional Laboratory, National Infection Service",Wellcome Sanger Institute for the COVID-19 Genomics UK Consortium,Stephanie Hutchings et al
EPI_ISL_443859,"PHE South West Regional Laboratory, National Infection Service",Wellcome Sanger Institute for the COVID-19 Genomics UK Consortium,Stephanie Hutchings et al
EPI_ISL_444000,"PHE South West Regional Laboratory, National Infection Service",Wellcome Sanger Institute for the COVID-19 Genomics UK Consortium,Stephanie Hutchings et al
EPI_ISL_444005,"PHE South West Regional Laboratory, National Infection Service",Wellcome Sanger Institute for the COVID-19 Genomics UK Consortium,Stephanie Hutchings et al
EPI_ISL_443813,"PHE South West Regional Laboratory, National Infection Service",Wellcome Sanger Institute for the COVID-19 Genomics UK Consortium,Stephanie Hutchings et al
EPI_ISL_443845,"PHE South West Regional Laboratory, National Infection Service",Wellcome Sanger Institute for the COVID-19 Genomics UK Consortium,Stephanie Hutchings et al
EPI_ISL_444002,"PHE South West Regional Laboratory, National Infection Service",Wellcome Sanger Institute for the COVID-19 Genomics UK Consortium,Stephanie Hutchings et al
EPI_ISL_443737,"PHE South West Regional Laboratory, National Infection Service",Wellcome Sanger Institute for the COVID-19 Genomics UK Consortium,Stephanie Hutchings et al
EPI_ISL_443704,"PHE South West Regional Laboratory, National Infection Service",Wellcome Sanger Institute for the COVID-19 Genomics UK Consortium,Stephanie Hutchings et al
EPI_ISL_444006,"PHE South West Regional Laboratory, National Infection Service",Wellcome Sanger Institute for the COVID-19 Genomics UK Consortium,Stephanie Hutchings et al
EPI_ISL_443991,"PHE South West Regional Laboratory, National Infection Service",Wellcome Sanger Institute for the COVID-19 Genomics UK Consortium,Stephanie Hutchings et al
EPI_ISL_443952,"PHE South West Regional Laboratory, National Infection Service",Wellcome Sanger Institute for the COVID-19 Genomics UK Consortium,Stephanie Hutchings et al
EPI_ISL_443755,"PHE South West Regional Laboratory, National Infection Service",Wellcome Sanger Institute for the COVID-19 Genomics UK Consortium,Stephanie Hutchings et al
EPI_ISL_443932,"PHE South West Regional Laboratory, National Infection Service",Wellcome Sanger Institute for the COVID-19 Genomics UK Consortium,Stephanie Hutchings et al
EPI_ISL_443937,"PHE South West Regional Laboratory, National Infection Service",Wellcome Sanger Institute for the COVID-19 Genomics UK Consortium,Stephanie Hutchings et al
EPI_ISL_443998,"PHE South West Regional Laboratory, National Infection Service",Wellcome Sanger Institute for the COVID-19 Genomics UK Consortium,Stephanie Hutchings et al
EPI_ISL_443873,"PHE South West Regional Laboratory, National Infection Service",Wellcome Sanger Institute for the COVID-19 Genomics UK Consortium,Stephanie Hutchings et al
EPI_ISL_443857,"PHE South West Regional Laboratory, National Infection Service",Wellcome Sanger Institute for the COVID-19 Genomics UK Consortium,Stephanie Hutchings et al
EPI_ISL_443693,"PHE South West Regional Laboratory, National Infection Service",Wellcome Sanger Institute for the COVID-19 Genomics UK Consortium,Stephanie Hutchings et al
EPI_ISL_443914,"PHE South West Regional Laboratory, National Infection Service",Wellcome Sanger Institute for the COVID-19 Genomics UK Consortium,Stephanie Hutchings et al
EPI_ISL_443733,"PHE South West Regional Laboratory, National Infection Service",Wellcome Sanger Institute for the COVID-19 Genomics UK Consortium,Stephanie Hutchings et al
EPI_ISL_443808,"PHE South West Regional Laboratory, National Infection Service",Wellcome Sanger Institute for the COVID-19 Genomics UK Consortium,Stephanie Hutchings et al
EPI_ISL_443753,"PHE South West Regional Laboratory, National Infection Service",Wellcome Sanger Institute for the COVID-19 Genomics UK Consortium,Stephanie Hutchings et al
EPI_ISL_443870,"PHE South West Regional Laboratory, National Infection Service",Wellcome Sanger Institute for the COVID-19 Genomics UK Consortium,Stephanie Hutchings et al
EPI_ISL_443958,"PHE South West Regional Laboratory, National Infection Service",Wellcome Sanger Institute for the COVID-19 Genomics UK Consortium,Stephanie Hutchings et al
EPI_ISL_443812,"PHE South West Regional Laboratory, National Infection Service",Wellcome Sanger Institute for the COVID-19 Genomics UK Consortium,Stephanie Hutchings et al
EPI_ISL_443738,"PHE South West Regional Laboratory, National Infection Service",Wellcome Sanger Institute for the COVID-19 Genomics UK Consortium,Stephanie Hutchings et al
EPI_ISL_443938,"PHE South West Regional Laboratory, National Infection Service",Wellcome Sanger Institute for the COVID-19 Genomics UK Consortium,Stephanie Hutchings et al
EPI_ISL_443805,"PHE South West Regional Laboratory, National Infection Service",Wellcome Sanger Institute for the COVID-19 Genomics UK Consortium,Stephanie Hutchings et al
EPI_ISL_444003,"PHE South West Regional Laboratory, National Infection Service",Wellcome Sanger Institute for the COVID-19 Genomics UK Consortium,Stephanie Hutchings et al
EPI_ISL_443885,"PHE South West Regional Laboratory, National Infection Service",Wellcome Sanger Institute for the COVID-19 Genomics UK Consortium,Stephanie Hutchings et al
EPI_ISL_443867,"PHE South West Regional Laboratory, National Infection Service",Wellcome Sanger Institute for the COVID-19 Genomics UK Consortium,Stephanie Hutchings et al
EPI_ISL_443856,"PHE South West Regional Laboratory, National Infection Service",Wellcome Sanger Institute for the COVID-19 Genomics UK Consortium,Stephanie Hutchings et al
EPI_ISL_443884,"PHE South West Regional Laboratory, National Infection Service",Wellcome Sanger Institute for the COVID-19 Genomics UK Consortium,Stephanie Hutchings et al
EPI_ISL_443758,"PHE South West Regional Laboratory, National Infection Service",Wellcome Sanger Institute for the COVID-19 Genomics UK Consortium,Stephanie Hutchings et al
EPI_ISL_443852,"PHE South West Regional Laboratory, National Infection Service",Wellcome Sanger Institute for the COVID-19 Genomics UK Consortium,Stephanie Hutchings et al
EPI_ISL_443926,"PHE South West Regional Laboratory, National Infection Service",Wellcome Sanger Institute for the COVID-19 Genomics UK Consortium,Stephanie Hutchings et al
EPI_ISL_444012,"PHE South West Regional Laboratory, National Infection Service",Wellcome Sanger Institute for the COVID-19 Genomics UK Consortium,Stephanie Hutchings et al
EPI_ISL_443869,"PHE South West Regional Laboratory, National Infection Service",Wellcome Sanger Institute for the COVID-19 Genomics UK Consortium,Stephanie Hutchings et al
EPI_ISL_443790,"PHE South West Regional Laboratory, National Infection Service",Wellcome Sanger Institute for the COVID-19 Genomics UK Consortium,Stephanie Hutchings et al
EPI_ISL_443803,"PHE South West Regional Laboratory, National Infection Service",Wellcome Sanger Institute for the COVID-19 Genomics UK Consortium,Stephanie Hutchings et al
EPI_ISL_443698,"PHE South West Regional Laboratory, National Infection Service",Wellcome Sanger Institute for the COVID-19 Genomics UK Consortium,Stephanie Hutchings et al
EPI_ISL_443904,"PHE South West Regional Laboratory, National Infection Service",Wellcome Sanger Institute for the COVID-19 Genomics UK Consortium,Stephanie Hutchings et al
EPI_ISL_443707,"PHE South West Regional Laboratory, National Infection Service",Wellcome Sanger Institute for the COVID-19 Genomics UK Consortium,Stephanie Hutchings et al
EPI_ISL_444020,"PHE South West Regional Laboratory, National Infection Service",Wellcome Sanger Institute for the COVID-19 Genomics UK Consortium,Stephanie Hutchings et al
EPI_ISL_443947,"PHE South West Regional Laboratory, National Infection Service",Wellcome Sanger Institute for the COVID-19 Genomics UK Consortium,Stephanie Hutchings et al
EPI_ISL_443701,"PHE South West Regional Laboratory, National Infection Service",Wellcome Sanger Institute for the COVID-19 Genomics UK Consortium,Stephanie Hutchings et al
EPI_ISL_443969,"PHE South West Regional Laboratory, National Infection Service",Wellcome Sanger Institute for the COVID-19 Genomics UK Consortium,Stephanie Hutchings et al
EPI_ISL_443770,"PHE South West Regional Laboratory, National Infection Service",Wellcome Sanger Institute for the COVID-19 Genomics UK Consortium,Stephanie Hutchings et al
EPI_ISL_443739,"PHE South West Regional Laboratory, National Infection Service",Wellcome Sanger Institute for the COVID-19 Genomics UK Consortium,Stephanie Hutchings et al
EPI_ISL_443780,"PHE South West Regional Laboratory, National Infection Service",Wellcome Sanger Institute for the COVID-19 Genomics UK Consortium,Stephanie Hutchings et al
EPI_ISL_443702,"PHE South West Regional Laboratory, National Infection Service",Wellcome Sanger Institute for the COVID-19 Genomics UK Consortium,Stephanie Hutchings et al
EPI_ISL_443712,"PHE South West Regional Laboratory, National Infection Service",Wellcome Sanger Institute for the COVID-19 Genomics UK Consortium,Stephanie Hutchings et al
EPI_ISL_443907,"PHE South West Regional Laboratory, National Infection Service",Wellcome Sanger Institute for the COVID-19 Genomics UK Consortium,Stephanie Hutchings et al
EPI_ISL_443879,"PHE South West Regional Laboratory, National Infection Service",Wellcome Sanger Institute for the COVID-19 Genomics UK Consortium,Stephanie Hutchings et al
EPI_ISL_444001,"PHE South West Regional Laboratory, National Infection Service",Wellcome Sanger Institute for the COVID-19 Genomics UK Consortium,Stephanie Hutchings et al
EPI_ISL_443824,"PHE South West Regional Laboratory, National Infection Service",Wellcome Sanger Institute for the COVID-19 Genomics UK Consortium,Stephanie Hutchings et al
EPI_ISL_443943,"PHE South West Regional Laboratory, National Infection Service",Wellcome Sanger Institute for the COVID-19 Genomics UK Consortium,Stephanie Hutchings et al
EPI_ISL_443996,"PHE South West Regional Laboratory, National Infection Service",Wellcome Sanger Institute for the COVID-19 Genomics UK Consortium,Stephanie Hutchings et al
EPI_ISL_443723,"PHE South West Regional Laboratory, National Infection Service",Wellcome Sanger Institute for the COVID-19 Genomics UK Consortium,Stephanie Hutchings et al
EPI_ISL_443957,"PHE South West Regional Laboratory, National Infection Service",Wellcome Sanger Institute for the COVID-19 Genomics UK Consortium,Stephanie Hutchings et al
EPI_ISL_443717,"PHE South West Regional Laboratory, National Infection Service",Wellcome Sanger Institute for the COVID-19 Genomics UK Consortium,Stephanie Hutchings et al
EPI_ISL_443981,"PHE South West Regional Laboratory, National Infection Service",Wellcome Sanger Institute for the COVID-19 Genomics UK Consortium,Stephanie Hutchings et al
EPI_ISL_443749,"PHE South West Regional Laboratory, National Infection Service",Wellcome Sanger Institute for the COVID-19 Genomics UK Consortium,Stephanie Hutchings et al
EPI_ISL_443971,"PHE South West Regional Laboratory, National Infection Service",Wellcome Sanger Institute for the COVID-19 Genomics UK Consortium,Stephanie Hutchings et al
EPI_ISL_443692,"PHE South West Regional Laboratory, National Infection Service",Wellcome Sanger Institute for the COVID-19 Genomics UK Consortium,Stephanie Hutchings et al
EPI_ISL_443715,"PHE South West Regional Laboratory, National Infection Service",Wellcome Sanger Institute for the COVID-19 Genomics UK Consortium,Stephanie Hutchings et al
EPI_ISL_443921,"PHE South West Regional Laboratory, National Infection Service",Wellcome Sanger Institute for the COVID-19 Genomics UK Consortium,Stephanie Hutchings et al
EPI_ISL_443748,"PHE South West Regional Laboratory, National Infection Service",Wellcome Sanger Institute for the COVID-19 Genomics UK Consortium,Stephanie Hutchings et al
EPI_ISL_443936,"PHE South West Regional Laboratory, National Infection Service",Wellcome Sanger Institute for the COVID-19 Genomics UK Consortium,Stephanie Hutchings et al
EPI_ISL_443908,"PHE South West Regional Laboratory, National Infection Service",Wellcome Sanger Institute for the COVID-19 Genomics UK Consortium,Stephanie Hutchings et al
EPI_ISL_444014,"PHE South West Regional Laboratory, National Infection Service",Wellcome Sanger Institute for the COVID-19 Genomics UK Consortium,Stephanie Hutchings et al
EPI_ISL_444017,"PHE South West Regional Laboratory, National Infection Service",Wellcome Sanger Institute for the COVID-19 Genomics UK Consortium,Stephanie Hutchings et al
EPI_ISL_443703,"PHE South West Regional Laboratory, National Infection Service",Wellcome Sanger Institute for the COVID-19 Genomics UK Consortium,Stephanie Hutchings et al
EPI_ISL_443868,"PHE South West Regional Laboratory, National Infection Service",Wellcome Sanger Institute for the COVID-19 Genomics UK Consortium,Stephanie Hutchings et al
EPI_ISL_443700,"PHE South West Regional Laboratory, National Infection Service",Wellcome Sanger Institute for the COVID-19 Genomics UK Consortium,Stephanie Hutchings et al
EPI_ISL_443931,"PHE South West Regional Laboratory, National Infection Service",Wellcome Sanger Institute for the COVID-19 Genomics UK Consortium,Stephanie Hutchings et al
EPI_ISL_443782,"PHE South West Regional Laboratory, National Infection Service",Wellcome Sanger Institute for the COVID-19 Genomics UK Consortium,Stephanie Hutchings et al
EPI_ISL_443842,"PHE South West Regional Laboratory, National Infection Service",Wellcome Sanger Institute for the COVID-19 Genomics UK Consortium,Stephanie Hutchings et al
EPI_ISL_443927,"PHE South West Regional Laboratory, National Infection Service",Wellcome Sanger Institute for the COVID-19 Genomics UK Consortium,Stephanie Hutchings et al
EPI_ISL_443828,"PHE South West Regional Laboratory, National Infection Service",Wellcome Sanger Institute for the COVID-19 Genomics UK Consortium,Stephanie Hutchings et al
EPI_ISL_443881,"PHE South West Regional Laboratory, National Infection Service",Wellcome Sanger Institute for the COVID-19 Genomics UK Consortium,Stephanie Hutchings et al
EPI_ISL_443800,"PHE South West Regional Laboratory, National Infection Service",Wellcome Sanger Institute for the COVID-19 Genomics UK Consortium,Stephanie Hutchings et al
EPI_ISL_443896,"PHE South West Regional Laboratory, National Infection Service",Wellcome Sanger Institute for the COVID-19 Genomics UK Consortium,Stephanie Hutchings et al
EPI_ISL_443775,"PHE South West Regional Laboratory, National Infection Service",Wellcome Sanger Institute for the COVID-19 Genomics UK Consortium,Stephanie Hutchings et al
EPI_ISL_443708,"PHE South West Regional Laboratory, National Infection Service",Wellcome Sanger Institute for the COVID-19 Genomics UK Consortium,Stephanie Hutchings et al
EPI_ISL_443804,"PHE South West Regional Laboratory, National Infection Service",Wellcome Sanger Institute for the COVID-19 Genomics UK Consortium,Stephanie Hutchings et al
EPI_ISL_443751,"PHE South West Regional Laboratory, National Infection Service",Wellcome Sanger Institute for the COVID-19 Genomics UK Consortium,Stephanie Hutchings et al
EPI_ISL_443732,"PHE South West Regional Laboratory, National Infection Service",Wellcome Sanger Institute for the COVID-19 Genomics UK Consortium,Stephanie Hutchings et al
EPI_ISL_443980,"PHE South West Regional Laboratory, National Infection Service",Wellcome Sanger Institute for the COVID-19 Genomics UK Consortium,Stephanie Hutchings et al
EPI_ISL_443906,"PHE South West Regional Laboratory, National Infection Service",Wellcome Sanger Institute for the COVID-19 Genomics UK Consortium,Stephanie Hutchings et al
EPI_ISL_443687,"PHE South West Regional Laboratory, National Infection Service",Wellcome Sanger Institute for the COVID-19 Genomics UK Consortium,Stephanie Hutchings et al
EPI_ISL_443822,"PHE South West Regional Laboratory, National Infection Service",Wellcome Sanger Institute for the COVID-19 Genomics UK Consortium,Stephanie Hutchings et al
EPI_ISL_443989,"PHE South West Regional Laboratory, National Infection Service",Wellcome Sanger Institute for the COVID-19 Genomics UK Consortium,Stephanie Hutchings et al
EPI_ISL_443722,"PHE South West Regional Laboratory, National Infection Service",Wellcome Sanger Institute for the COVID-19 Genomics UK Consortium,Stephanie Hutchings et al
EPI_ISL_443759,"PHE South West Regional Laboratory, National Infection Service",Wellcome Sanger Institute for the COVID-19 Genomics UK Consortium,Stephanie Hutchings et al
EPI_ISL_443920,"PHE South West Regional Laboratory, National Infection Service",Wellcome Sanger Institute for the COVID-19 Genomics UK Consortium,Stephanie Hutchings et al
EPI_ISL_443694,"PHE South West Regional Laboratory, National Infection Service",Wellcome Sanger Institute for the COVID-19 Genomics UK Consortium,Stephanie Hutchings et al
EPI_ISL_444011,"PHE South West Regional Laboratory, National Infection Service",Wellcome Sanger Institute for the COVID-19 Genomics UK Consortium,Stephanie Hutchings et al
EPI_ISL_443877,"PHE South West Regional Laboratory, National Infection Service",Wellcome Sanger Institute for the COVID-19 Genomics UK Consortium,Stephanie Hutchings et al
EPI_ISL_443834,"PHE South West Regional Laboratory, National Infection Service",Wellcome Sanger Institute for the COVID-19 Genomics UK Consortium,Stephanie Hutchings et al
EPI_ISL_443783,"PHE South West Regional Laboratory, National Infection Service",Wellcome Sanger Institute for the COVID-19 Genomics UK Consortium,Stephanie Hutchings et al
EPI_ISL_443820,"PHE South West Regional Laboratory, National Infection Service",Wellcome Sanger Institute for the COVID-19 Genomics UK Consortium,Stephanie Hutchings et al
EPI_ISL_443909,"PHE South West Regional Laboratory, National Infection Service",Wellcome Sanger Institute for the COVID-19 Genomics UK Consortium,Stephanie Hutchings et al
EPI_ISL_443779,"PHE South West Regional Laboratory, National Infection Service",Wellcome Sanger Institute for the COVID-19 Genomics UK Consortium,Stephanie Hutchings et al
EPI_ISL_443798,"PHE South West Regional Laboratory, National Infection Service",Wellcome Sanger Institute for the COVID-19 Genomics UK Consortium,Stephanie Hutchings et al
EPI_ISL_443730,"PHE South West Regional Laboratory, National Infection Service",Wellcome Sanger Institute for the COVID-19 Genomics UK Consortium,Stephanie Hutchings et al
EPI_ISL_443802,"PHE South West Regional Laboratory, National Infection Service",Wellcome Sanger Institute for the COVID-19 Genomics UK Consortium,Stephanie Hutchings et al
EPI_ISL_443830,"PHE South West Regional Laboratory, National Infection Service",Wellcome Sanger Institute for the COVID-19 Genomics UK Consortium,Stephanie Hutchings et al
EPI_ISL_443847,"PHE South West Regional Laboratory, National Infection Service",Wellcome Sanger Institute for the COVID-19 Genomics UK Consortium,Stephanie Hutchings et al
EPI_ISL_443970,"PHE South West Regional Laboratory, National Infection Service",Wellcome Sanger Institute for the COVID-19 Genomics UK Consortium,Stephanie Hutchings et al
EPI_ISL_443973,"PHE South West Regional Laboratory, National Infection Service",Wellcome Sanger Institute for the COVID-19 Genomics UK Consortium,Stephanie Hutchings et al
EPI_ISL_443917,"PHE South West Regional Laboratory, National Infection Service",Wellcome Sanger Institute for the COVID-19 Genomics UK Consortium,Stephanie Hutchings et al
EPI_ISL_443963,"PHE South West Regional Laboratory, National Infection Service",Wellcome Sanger Institute for the COVID-19 Genomics UK Consortium,Stephanie Hutchings et al
EPI_ISL_443760,"PHE South West Regional Laboratory, National Infection Service",Wellcome Sanger Institute for the COVID-19 Genomics UK Consortium,Stephanie Hutchings et al
EPI_ISL_443965,"PHE South West Regional Laboratory, National Infection Service",Wellcome Sanger Institute for the COVID-19 Genomics UK Consortium,Stephanie Hutchings et al
EPI_ISL_443777,"PHE South West Regional Laboratory, National Infection Service",Wellcome Sanger Institute for the COVID-19 Genomics UK Consortium,Stephanie Hutchings et al
EPI_ISL_443951,"PHE South West Regional Laboratory, National Infection Service",Wellcome Sanger Institute for the COVID-19 Genomics UK Consortium,Stephanie Hutchings et al
EPI_ISL_443959,"PHE South West Regional Laboratory, National Infection Service",Wellcome Sanger Institute for the COVID-19 Genomics UK Consortium,Stephanie Hutchings et al
EPI_ISL_443888,"PHE South West Regional Laboratory, National Infection Service",Wellcome Sanger Institute for the COVID-19 Genomics UK Consortium,Stephanie Hutchings et al
EPI_ISL_443866,"PHE South West Regional Laboratory, National Infection Service",Wellcome Sanger Institute for the COVID-19 Genomics UK Consortium,Stephanie Hutchings et al
EPI_ISL_443686,"PHE South West Regional Laboratory, National Infection Service",Wellcome Sanger Institute for the COVID-19 Genomics UK Consortium,Stephanie Hutchings et al
EPI_ISL_443705,"PHE South West Regional Laboratory, National Infection Service",Wellcome Sanger Institute for the COVID-19 Genomics UK Consortium,Stephanie Hutchings et al
EPI_ISL_443876,"PHE South West Regional Laboratory, National Infection Service",Wellcome Sanger Institute for the COVID-19 Genomics UK Consortium,Stephanie Hutchings et al
EPI_ISL_443774,"PHE South West Regional Laboratory, National Infection Service",Wellcome Sanger Institute for the COVID-19 Genomics UK Consortium,Stephanie Hutchings et al
EPI_ISL_443711,"PHE South West Regional Laboratory, National Infection Service",Wellcome Sanger Institute for the COVID-19 Genomics UK Consortium,Stephanie Hutchings et al
EPI_ISL_443953,"PHE South West Regional Laboratory, National Infection Service",Wellcome Sanger Institute for the COVID-19 Genomics UK Consortium,Stephanie Hutchings et al
EPI_ISL_443994,"PHE South West Regional Laboratory, National Infection Service",Wellcome Sanger Institute for the COVID-19 Genomics UK Consortium,Stephanie Hutchings et al
EPI_ISL_443865,"PHE South West Regional Laboratory, National Infection Service",Wellcome Sanger Institute for the COVID-19 Genomics UK Consortium,Stephanie Hutchings et al
EPI_ISL_443968,"PHE South West Regional Laboratory, National Infection Service",Wellcome Sanger Institute for the COVID-19 Genomics UK Consortium,Stephanie Hutchings et al
EPI_ISL_443734,"PHE South West Regional Laboratory, National Infection Service",Wellcome Sanger Institute for the COVID-19 Genomics UK Consortium,Stephanie Hutchings et al
EPI_ISL_443697,"PHE South West Regional Laboratory, National Infection Service",Wellcome Sanger Institute for the COVID-19 Genomics UK Consortium,Stephanie Hutchings et al
EPI_ISL_443746,"PHE South West Regional Laboratory, National Infection Service",Wellcome Sanger Institute for the COVID-19 Genomics UK Consortium,Stephanie Hutchings et al
EPI_ISL_443930,"PHE South West Regional Laboratory, National Infection Service",Wellcome Sanger Institute for the COVID-19 Genomics UK Consortium,Stephanie Hutchings et al
EPI_ISL_443928,"PHE South West Regional Laboratory, National Infection Service",Wellcome Sanger Institute for the COVID-19 Genomics UK Consortium,Stephanie Hutchings et al
EPI_ISL_443978,"PHE South West Regional Laboratory, National Infection Service",Wellcome Sanger Institute for the COVID-19 Genomics UK Consortium,Stephanie Hutchings et al
EPI_ISL_443818,"PHE South West Regional Laboratory, National Infection Service",Wellcome Sanger Institute for the COVID-19 Genomics UK Consortium,Stephanie Hutchings et al
EPI_ISL_443915,"PHE South West Regional Laboratory, National Infection Service",Wellcome Sanger Institute for the COVID-19 Genomics UK Consortium,Stephanie Hutchings et al
EPI_ISL_443710,"PHE South West Regional Laboratory, National Infection Service",Wellcome Sanger Institute for the COVID-19 Genomics UK Consortium,Stephanie Hutchings et al
EPI_ISL_443924,"PHE South West Regional Laboratory, National Infection Service",Wellcome Sanger Institute for the COVID-19 Genomics UK Consortium,Stephanie Hutchings et al
EPI_ISL_443718,"PHE South West Regional Laboratory, National Infection Service",Wellcome Sanger Institute for the COVID-19 Genomics UK Consortium,Stephanie Hutchings et al
EPI_ISL_443899,"PHE South West Regional Laboratory, National Infection Service",Wellcome Sanger Institute for the COVID-19 Genomics UK Consortium,Stephanie Hutchings et al
EPI_ISL_443935,"PHE South West Regional Laboratory, National Infection Service",Wellcome Sanger Institute for the COVID-19 Genomics UK Consortium,Stephanie Hutchings et al
EPI_ISL_443752,"PHE South West Regional Laboratory, National Infection Service",Wellcome Sanger Institute for the COVID-19 Genomics UK Consortium,Stephanie Hutchings et al
EPI_ISL_443750,"PHE South West Regional Laboratory, National Infection Service",Wellcome Sanger Institute for the COVID-19 Genomics UK Consortium,Stephanie Hutchings et al
EPI_ISL_443860,"PHE South West Regional Laboratory, National Infection Service",Wellcome Sanger Institute for the COVID-19 Genomics UK Consortium,Stephanie Hutchings et al
EPI_ISL_443961,"PHE South West Regional Laboratory, National Infection Service",Wellcome Sanger Institute for the COVID-19 Genomics UK Consortium,Stephanie Hutchings et al
EPI_ISL_444013,"PHE South West Regional Laboratory, National Infection Service",Wellcome Sanger Institute for the COVID-19 Genomics UK Consortium,Stephanie Hutchings et al
EPI_ISL_443763,"PHE South West Regional Laboratory, National Infection Service",Wellcome Sanger Institute for the COVID-19 Genomics UK Consortium,Stephanie Hutchings et al
EPI_ISL_443863,"PHE South West Regional Laboratory, National Infection Service",Wellcome Sanger Institute for the COVID-19 Genomics UK Consortium,Stephanie Hutchings et al
EPI_ISL_443796,"PHE South West Regional Laboratory, National Infection Service",Wellcome Sanger Institute for the COVID-19 Genomics UK Consortium,Stephanie Hutchings et al
EPI_ISL_443819,"PHE South West Regional Laboratory, National Infection Service",Wellcome Sanger Institute for the COVID-19 Genomics UK Consortium,Stephanie Hutchings et al
EPI_ISL_443789,"PHE South West Regional Laboratory, National Infection Service",Wellcome Sanger Institute for the COVID-19 Genomics UK Consortium,Stephanie Hutchings et al
EPI_ISL_443916,"PHE South West Regional Laboratory, National Infection Service",Wellcome Sanger Institute for the COVID-19 Genomics UK Consortium,Stephanie Hutchings et al
EPI_ISL_443706,"PHE South West Regional Laboratory, National Infection Service",Wellcome Sanger Institute for the COVID-19 Genomics UK Consortium,Stephanie Hutchings et al
EPI_ISL_443713,"PHE South West Regional Laboratory, National Infection Service",Wellcome Sanger Institute for the COVID-19 Genomics UK Consortium,Stephanie Hutchings et al
EPI_ISL_443767,"PHE South West Regional Laboratory, National Infection Service",Wellcome Sanger Institute for the COVID-19 Genomics UK Consortium,Stephanie Hutchings et al
EPI_ISL_443689,"PHE South West Regional Laboratory, National Infection Service",Wellcome Sanger Institute for the COVID-19 Genomics UK Consortium,Stephanie Hutchings et al
EPI_ISL_443826,"PHE South West Regional Laboratory, National Infection Service",Wellcome Sanger Institute for the COVID-19 Genomics UK Consortium,Stephanie Hutchings et al
EPI_ISL_443806,"PHE South West Regional Laboratory, National Infection Service",Wellcome Sanger Institute for the COVID-19 Genomics UK Consortium,Stephanie Hutchings et al
EPI_ISL_443792,"PHE South West Regional Laboratory, National Infection Service",Wellcome Sanger Institute for the COVID-19 Genomics UK Consortium,Stephanie Hutchings et al
EPI_ISL_444018,"PHE South West Regional Laboratory, National Infection Service",Wellcome Sanger Institute for the COVID-19 Genomics UK Consortium,Stephanie Hutchings et al
EPI_ISL_443987,"PHE South West Regional Laboratory, National Infection Service",Wellcome Sanger Institute for the COVID-19 Genomics UK Consortium,Stephanie Hutchings et al
EPI_ISL_443781,"PHE South West Regional Laboratory, National Infection Service",Wellcome Sanger Institute for the COVID-19 Genomics UK Consortium,Stephanie Hutchings et al
EPI_ISL_443690,"PHE South West Regional Laboratory, National Infection Service",Wellcome Sanger Institute for the COVID-19 Genomics UK Consortium,Stephanie Hutchings et al
EPI_ISL_443784,"PHE South West Regional Laboratory, National Infection Service",Wellcome Sanger Institute for the COVID-19 Genomics UK Consortium,Stephanie Hutchings et al
EPI_ISL_443858,"PHE South West Regional Laboratory, National Infection Service",Wellcome Sanger Institute for the COVID-19 Genomics UK Consortium,Stephanie Hutchings et al
EPI_ISL_443765,"PHE South West Regional Laboratory, National Infection Service",Wellcome Sanger Institute for the COVID-19 Genomics UK Consortium,Stephanie Hutchings et al
EPI_ISL_443967,"PHE South West Regional Laboratory, National Infection Service",Wellcome Sanger Institute for the COVID-19 Genomics UK Consortium,Stephanie Hutchings et al
EPI_ISL_443726,"PHE South West Regional Laboratory, National Infection Service",Wellcome Sanger Institute for the COVID-19 Genomics UK Consortium,Stephanie Hutchings et al
EPI_ISL_443793,"PHE South West Regional Laboratory, National Infection Service",Wellcome Sanger Institute for the COVID-19 Genomics UK Consortium,Stephanie Hutchings et al
EPI_ISL_443933,"PHE South West Regional Laboratory, National Infection Service",Wellcome Sanger Institute for the COVID-19 Genomics UK Consortium,Stephanie Hutchings et al
EPI_ISL_443893,"PHE South West Regional Laboratory, National Infection Service",Wellcome Sanger Institute for the COVID-19 Genomics UK Consortium,Stephanie Hutchings et al
EPI_ISL_443922,"PHE South West Regional Laboratory, National Infection Service",Wellcome Sanger Institute for the COVID-19 Genomics UK Consortium,Stephanie Hutchings et al
EPI_ISL_443791,"PHE South West Regional Laboratory, National Infection Service",Wellcome Sanger Institute for the COVID-19 Genomics UK Consortium,Stephanie Hutchings et al
EPI_ISL_443949,"PHE South West Regional Laboratory, National Infection Service",Wellcome Sanger Institute for the COVID-19 Genomics UK Consortium,Stephanie Hutchings et al
EPI_ISL_443898,"PHE South West Regional Laboratory, National Infection Service",Wellcome Sanger Institute for the COVID-19 Genomics UK Consortium,Stephanie Hutchings et al
EPI_ISL_443691,"PHE South West Regional Laboratory, National Infection Service",Wellcome Sanger Institute for the COVID-19 Genomics UK Consortium,Stephanie Hutchings et al
EPI_ISL_443840,"PHE South West Regional Laboratory, National Infection Service",Wellcome Sanger Institute for the COVID-19 Genomics UK Consortium,Stephanie Hutchings et al
EPI_ISL_443740,"PHE South West Regional Laboratory, National Infection Service",Wellcome Sanger Institute for the COVID-19 Genomics UK Consortium,Stephanie Hutchings et al
EPI_ISL_443855,"PHE South West Regional Laboratory, National Infection Service",Wellcome Sanger Institute for the COVID-19 Genomics UK Consortium,Stephanie Hutchings et al
EPI_ISL_443807,"PHE South West Regional Laboratory, National Infection Service",Wellcome Sanger Institute for the COVID-19 Genomics UK Consortium,Stephanie Hutchings et al
EPI_ISL_443778,"PHE South West Regional Laboratory, National Infection Service",Wellcome Sanger Institute for the COVID-19 Genomics UK Consortium,Stephanie Hutchings et al
EPI_ISL_443992,"PHE South West Regional Laboratory, National Infection Service",Wellcome Sanger Institute for the COVID-19 Genomics UK Consortium,Stephanie Hutchings et al
EPI_ISL_443929,"PHE South West Regional Laboratory, National Infection Service",Wellcome Sanger Institute for the COVID-19 Genomics UK Consortium,Stephanie Hutchings et al
EPI_ISL_443956,"PHE South West Regional Laboratory, National Infection Service",Wellcome Sanger Institute for the COVID-19 Genomics UK Consortium,Stephanie Hutchings et al
EPI_ISL_443829,"PHE South West Regional Laboratory, National Infection Service",Wellcome Sanger Institute for the COVID-19 Genomics UK Consortium,Stephanie Hutchings et al
EPI_ISL_443821,"PHE South West Regional Laboratory, National Infection Service",Wellcome Sanger Institute for the COVID-19 Genomics UK Consortium,Stephanie Hutchings et al
EPI_ISL_443948,"PHE South West Regional Laboratory, National Infection Service",Wellcome Sanger Institute for the COVID-19 Genomics UK Consortium,Stephanie Hutchings et al
EPI_ISL_443699,"PHE South West Regional Laboratory, National Infection Service",Wellcome Sanger Institute for the COVID-19 Genomics UK Consortium,Stephanie Hutchings et al
EPI_ISL_443716,"PHE South West Regional Laboratory, National Infection Service",Wellcome Sanger Institute for the COVID-19 Genomics UK Consortium,Stephanie Hutchings et al
EPI_ISL_443851,"PHE South West Regional Laboratory, National Infection Service",Wellcome Sanger Institute for the COVID-19 Genomics UK Consortium,Stephanie Hutchings et al
EPI_ISL_443786,"PHE South West Regional Laboratory, National Infection Service",Wellcome Sanger Institute for the COVID-19 Genomics UK Consortium,Stephanie Hutchings et al
EPI_ISL_443853,"PHE South West Regional Laboratory, National Infection Service",Wellcome Sanger Institute for the COVID-19 Genomics UK Consortium,Stephanie Hutchings et al
EPI_ISL_443955,"PHE South West Regional Laboratory, National Infection Service",Wellcome Sanger Institute for the COVID-19 Genomics UK Consortium,Stephanie Hutchings et al
EPI_ISL_443849,"PHE South West Regional Laboratory, National Infection Service",Wellcome Sanger Institute for the COVID-19 Genomics UK Consortium,Stephanie Hutchings et al
EPI_ISL_443831,"PHE South West Regional Laboratory, National Infection Service",Wellcome Sanger Institute for the COVID-19 Genomics UK Consortium,Stephanie Hutchings et al
EPI_ISL_443902,"PHE South West Regional Laboratory, National Infection Service",Wellcome Sanger Institute for the COVID-19 Genomics UK Consortium,Stephanie Hutchings et al
EPI_ISL_443795,"PHE South West Regional Laboratory, National Infection Service",Wellcome Sanger Institute for the COVID-19 Genomics UK Consortium,Stephanie Hutchings et al
EPI_ISL_443827,"PHE South West Regional Laboratory, National Infection Service",Wellcome Sanger Institute for the COVID-19 Genomics UK Consortium,Stephanie Hutchings et al
EPI_ISL_443894,"PHE South West Regional Laboratory, National Infection Service",Wellcome Sanger Institute for the COVID-19 Genomics UK Consortium,Stephanie Hutchings et al
EPI_ISL_443841,"PHE South West Regional Laboratory, National Infection Service",Wellcome Sanger Institute for the COVID-19 Genomics UK Consortium,Stephanie Hutchings et al
EPI_ISL_443838,"PHE South West Regional Laboratory, National Infection Service",Wellcome Sanger Institute for the COVID-19 Genomics UK Consortium,Stephanie Hutchings et al
EPI_ISL_443962,"PHE South West Regional Laboratory, National Infection Service",Wellcome Sanger Institute for the COVID-19 Genomics UK Consortium,Stephanie Hutchings et al
EPI_ISL_443762,"PHE South West Regional Laboratory, National Infection Service",Wellcome Sanger Institute for the COVID-19 Genomics UK Consortium,Stephanie Hutchings et al
EPI_ISL_443880,"PHE South West Regional Laboratory, National Infection Service",Wellcome Sanger Institute for the COVID-19 Genomics UK Consortium,Stephanie Hutchings et al
EPI_ISL_459092,"PHE South West Regional Laboratory, National Infection Service",Wellcome Sanger Institute for the COVID-19 Genomics UK Consortium,Stephanie Hutchings et al
EPI_ISL_459020,"PHE South West Regional Laboratory, National Infection Service",Wellcome Sanger Institute for the COVID-19 Genomics UK Consortium,Stephanie Hutchings et al
EPI_ISL_459058,"PHE South West Regional Laboratory, National Infection Service",Wellcome Sanger Institute for the COVID-19 Genomics UK Consortium,Stephanie Hutchings et al
EPI_ISL_459021,"PHE South West Regional Laboratory, National Infection Service",Wellcome Sanger Institute for the COVID-19 Genomics UK Consortium,Stephanie Hutchings et al
EPI_ISL_459045,"PHE South West Regional Laboratory, National Infection Service",Wellcome Sanger Institute for the COVID-19 Genomics UK Consortium,Stephanie Hutchings et al
EPI_ISL_459035,"PHE South West Regional Laboratory, National Infection Service",Wellcome Sanger Institute for the COVID-19 Genomics UK Consortium,Stephanie Hutchings et al
EPI_ISL_459022,"PHE South West Regional Laboratory, National Infection Service",Wellcome Sanger Institute for the COVID-19 Genomics UK Consortium,Stephanie Hutchings et al
EPI_ISL_458924,"PHE South West Regional Laboratory, National Infection Service",Wellcome Sanger Institute for the COVID-19 Genomics UK Consortium,Stephanie Hutchings et al
EPI_ISL_458943,"PHE South West Regional Laboratory, National Infection Service",Wellcome Sanger Institute for the COVID-19 Genomics UK Consortium,Stephanie Hutchings et al
EPI_ISL_458927,"PHE South West Regional Laboratory, National Infection Service",Wellcome Sanger Institute for the COVID-19 Genomics UK Consortium,Stephanie Hutchings et al
EPI_ISL_458952,"PHE South West Regional Laboratory, National Infection Service",Wellcome Sanger Institute for the COVID-19 Genomics UK Consortium,Stephanie Hutchings et al
EPI_ISL_458986,"PHE South West Regional Laboratory, National Infection Service",Wellcome Sanger Institute for the COVID-19 Genomics UK Consortium,Stephanie Hutchings et al
EPI_ISL_459077,"PHE South West Regional Laboratory, National Infection Service",Wellcome Sanger Institute for the COVID-19 Genomics UK Consortium,Stephanie Hutchings et al
EPI_ISL_459085,"PHE South West Regional Laboratory, National Infection Service",Wellcome Sanger Institute for the COVID-19 Genomics UK Consortium,Stephanie Hutchings et al
EPI_ISL_459061,"PHE South West Regional Laboratory, National Infection Service",Wellcome Sanger Institute for the COVID-19 Genomics UK Consortium,Stephanie Hutchings et al
EPI_ISL_459093,"PHE South West Regional Laboratory, National Infection Service",Wellcome Sanger Institute for the COVID-19 Genomics UK Consortium,Stephanie Hutchings et al
EPI_ISL_459066,"PHE South West Regional Laboratory, National Infection Service",Wellcome Sanger Institute for the COVID-19 Genomics UK Consortium,Stephanie Hutchings et al
EPI_ISL_459064,"PHE South West Regional Laboratory, National Infection Service",Wellcome Sanger Institute for the COVID-19 Genomics UK Consortium,Stephanie Hutchings et al
EPI_ISL_459008,"PHE South West Regional Laboratory, National Infection Service",Wellcome Sanger Institute for the COVID-19 Genomics UK Consortium,Stephanie Hutchings et al
EPI_ISL_459060,"PHE South West Regional Laboratory, National Infection Service",Wellcome Sanger Institute for the COVID-19 Genomics UK Consortium,Stephanie Hutchings et al
EPI_ISL_459063,"PHE South West Regional Laboratory, National Infection Service",Wellcome Sanger Institute for the COVID-19 Genomics UK Consortium,Stephanie Hutchings et al
EPI_ISL_458922,"PHE South West Regional Laboratory, National Infection Service",Wellcome Sanger Institute for the COVID-19 Genomics UK Consortium,Stephanie Hutchings et al
EPI_ISL_458928,"PHE South West Regional Laboratory, National Infection Service",Wellcome Sanger Institute for the COVID-19 Genomics UK Consortium,Stephanie Hutchings et al
EPI_ISL_459081,"PHE South West Regional Laboratory, National Infection Service",Wellcome Sanger Institute for the COVID-19 Genomics UK Consortium,Stephanie Hutchings et al
EPI_ISL_459089,"PHE South West Regional Laboratory, National Infection Service",Wellcome Sanger Institute for the COVID-19 Genomics UK Consortium,Stephanie Hutchings et al
EPI_ISL_459037,"PHE South West Regional Laboratory, National Infection Service",Wellcome Sanger Institute for the COVID-19 Genomics UK Consortium,Stephanie Hutchings et al
EPI_ISL_458958,"PHE South West Regional Laboratory, National Infection Service",Wellcome Sanger Institute for the COVID-19 Genomics UK Consortium,Stephanie Hutchings et al
EPI_ISL_459005,"PHE South West Regional Laboratory, National Infection Service",Wellcome Sanger Institute for the COVID-19 Genomics UK Consortium,Stephanie Hutchings et al
EPI_ISL_459047,"PHE South West Regional Laboratory, National Infection Service",Wellcome Sanger Institute for the COVID-19 Genomics UK Consortium,Stephanie Hutchings et al
EPI_ISL_458917,"PHE South West Regional Laboratory, National Infection Service",Wellcome Sanger Institute for the COVID-19 Genomics UK Consortium,Stephanie Hutchings et al
EPI_ISL_459029,"PHE South West Regional Laboratory, National Infection Service",Wellcome Sanger Institute for the COVID-19 Genomics UK Consortium,Stephanie Hutchings et al
EPI_ISL_459068,"PHE South West Regional Laboratory, National Infection Service",Wellcome Sanger Institute for the COVID-19 Genomics UK Consortium,Stephanie Hutchings et al
EPI_ISL_458957,"PHE South West Regional Laboratory, National Infection Service",Wellcome Sanger Institute for the COVID-19 Genomics UK Consortium,Stephanie Hutchings et al
EPI_ISL_458923,"PHE South West Regional Laboratory, National Infection Service",Wellcome Sanger Institute for the COVID-19 Genomics UK Consortium,Stephanie Hutchings et al
EPI_ISL_459082,"PHE South West Regional Laboratory, National Infection Service",Wellcome Sanger Institute for the COVID-19 Genomics UK Consortium,Stephanie Hutchings et al
EPI_ISL_459053,"PHE South West Regional Laboratory, National Infection Service",Wellcome Sanger Institute for the COVID-19 Genomics UK Consortium,Stephanie Hutchings et al
EPI_ISL_458938,"PHE South West Regional Laboratory, National Infection Service",Wellcome Sanger Institute for the COVID-19 Genomics UK Consortium,Stephanie Hutchings et al
EPI_ISL_458983,"PHE South West Regional Laboratory, National Infection Service",Wellcome Sanger Institute for the COVID-19 Genomics UK Consortium,Stephanie Hutchings et al
EPI_ISL_459026,"PHE South West Regional Laboratory, National Infection Service",Wellcome Sanger Institute for the COVID-19 Genomics UK Consortium,Stephanie Hutchings et al
EPI_ISL_458963,"PHE South West Regional Laboratory, National Infection Service",Wellcome Sanger Institute for the COVID-19 Genomics UK Consortium,Stephanie Hutchings et al
EPI_ISL_458934,"PHE South West Regional Laboratory, National Infection Service",Wellcome Sanger Institute for the COVID-19 Genomics UK Consortium,Stephanie Hutchings et al
EPI_ISL_458926,"PHE South West Regional Laboratory, National Infection Service",Wellcome Sanger Institute for the COVID-19 Genomics UK Consortium,Stephanie Hutchings et al
EPI_ISL_458987,"PHE South West Regional Laboratory, National Infection Service",Wellcome Sanger Institute for the COVID-19 Genomics UK Consortium,Stephanie Hutchings et al
EPI_ISL_459007,"PHE South West Regional Laboratory, National Infection Service",Wellcome Sanger Institute for the COVID-19 Genomics UK Consortium,Stephanie Hutchings et al
EPI_ISL_459046,"PHE South West Regional Laboratory, National Infection Service",Wellcome Sanger Institute for the COVID-19 Genomics UK Consortium,Stephanie Hutchings et al
EPI_ISL_458966,"PHE South West Regional Laboratory, National Infection Service",Wellcome Sanger Institute for the COVID-19 Genomics UK Consortium,Stephanie Hutchings et al
EPI_ISL_458912,"PHE South West Regional Laboratory, National Infection Service",Wellcome Sanger Institute for the COVID-19 Genomics UK Consortium,Stephanie Hutchings et al
EPI_ISL_458985,"PHE South West Regional Laboratory, National Infection Service",Wellcome Sanger Institute for the COVID-19 Genomics UK Consortium,Stephanie Hutchings et al
EPI_ISL_459070,"PHE South West Regional Laboratory, National Infection Service",Wellcome Sanger Institute for the COVID-19 Genomics UK Consortium,Stephanie Hutchings et al
EPI_ISL_459025,"PHE South West Regional Laboratory, National Infection Service",Wellcome Sanger Institute for the COVID-19 Genomics UK Consortium,Stephanie Hutchings et al
EPI_ISL_458994,"PHE South West Regional Laboratory, National Infection Service",Wellcome Sanger Institute for the COVID-19 Genomics UK Consortium,Stephanie Hutchings et al
EPI_ISL_458925,"PHE South West Regional Laboratory, National Infection Service",Wellcome Sanger Institute for the COVID-19 Genomics UK Consortium,Stephanie Hutchings et al
EPI_ISL_458976,"PHE South West Regional Laboratory, National Infection Service",Wellcome Sanger Institute for the COVID-19 Genomics UK Consortium,Stephanie Hutchings et al
EPI_ISL_458990,"PHE South West Regional Laboratory, National Infection Service",Wellcome Sanger Institute for the COVID-19 Genomics UK Consortium,Stephanie Hutchings et al
EPI_ISL_458933,"PHE South West Regional Laboratory, National Infection Service",Wellcome Sanger Institute for the COVID-19 Genomics UK Consortium,Stephanie Hutchings et al
EPI_ISL_458931,"PHE South West Regional Laboratory, National Infection Service",Wellcome Sanger Institute for the COVID-19 Genomics UK Consortium,Stephanie Hutchings et al
EPI_ISL_459014,"PHE South West Regional Laboratory, National Infection Service",Wellcome Sanger Institute for the COVID-19 Genomics UK Consortium,Stephanie Hutchings et al
EPI_ISL_458999,"PHE South West Regional Laboratory, National Infection Service",Wellcome Sanger Institute for the COVID-19 Genomics UK Consortium,Stephanie Hutchings et al
EPI_ISL_458921,"PHE South West Regional Laboratory, National Infection Service",Wellcome Sanger Institute for the COVID-19 Genomics UK Consortium,Stephanie Hutchings et al
EPI_ISL_459057,"PHE South West Regional Laboratory, National Infection Service",Wellcome Sanger Institute for the COVID-19 Genomics UK Consortium,Stephanie Hutchings et al
EPI_ISL_458965,"PHE South West Regional Laboratory, National Infection Service",Wellcome Sanger Institute for the COVID-19 Genomics UK Consortium,Stephanie Hutchings et al
EPI_ISL_458930,"PHE South West Regional Laboratory, National Infection Service",Wellcome Sanger Institute for the COVID-19 Genomics UK Consortium,Stephanie Hutchings et al
EPI_ISL_458947,"PHE South West Regional Laboratory, National Infection Service",Wellcome Sanger Institute for the COVID-19 Genomics UK Consortium,Stephanie Hutchings et al
EPI_ISL_458951,"PHE South West Regional Laboratory, National Infection Service",Wellcome Sanger Institute for the COVID-19 Genomics UK Consortium,Stephanie Hutchings et al
EPI_ISL_459071,"PHE South West Regional Laboratory, National Infection Service",Wellcome Sanger Institute for the COVID-19 Genomics UK Consortium,Stephanie Hutchings et al
EPI_ISL_469917,"PHE South West Regional Laboratory, National Infection Service",Wellcome Sanger Institute for the COVID-19 Genomics UK Consortium,Stephanie Hutchings et al
EPI_ISL_458942,"PHE South West Regional Laboratory, National Infection Service",Wellcome Sanger Institute for the COVID-19 Genomics UK Consortium,Stephanie Hutchings et al
EPI_ISL_459069,"PHE South West Regional Laboratory, National Infection Service",Wellcome Sanger Institute for the COVID-19 Genomics UK Consortium,Stephanie Hutchings et al
EPI_ISL_459078,"PHE South West Regional Laboratory, National Infection Service",Wellcome Sanger Institute for the COVID-19 Genomics UK Consortium,Stephanie Hutchings et al
EPI_ISL_459080,"PHE South West Regional Laboratory, National Infection Service",Wellcome Sanger Institute for the COVID-19 Genomics UK Consortium,Stephanie Hutchings et al
EPI_ISL_458946,"PHE South West Regional Laboratory, National Infection Service",Wellcome Sanger Institute for the COVID-19 Genomics UK Consortium,Stephanie Hutchings et al
EPI_ISL_458940,"PHE South West Regional Laboratory, National Infection Service",Wellcome Sanger Institute for the COVID-19 Genomics UK Consortium,Stephanie Hutchings et al
EPI_ISL_459006,"PHE South West Regional Laboratory, National Infection Service",Wellcome Sanger Institute for the COVID-19 Genomics UK Consortium,Stephanie Hutchings et al
EPI_ISL_458979,"PHE South West Regional Laboratory, National Infection Service",Wellcome Sanger Institute for the COVID-19 Genomics UK Consortium,Stephanie Hutchings et al
EPI_ISL_458916,"PHE South West Regional Laboratory, National Infection Service",Wellcome Sanger Institute for the COVID-19 Genomics UK Consortium,Stephanie Hutchings et al
EPI_ISL_459048,"PHE South West Regional Laboratory, National Infection Service",Wellcome Sanger Institute for the COVID-19 Genomics UK Consortium,Stephanie Hutchings et al
EPI_ISL_459000,"PHE South West Regional Laboratory, National Infection Service",Wellcome Sanger Institute for the COVID-19 Genomics UK Consortium,Stephanie Hutchings et al
EPI_ISL_458971,"PHE South West Regional Laboratory, National Infection Service",Wellcome Sanger Institute for the COVID-19 Genomics UK Consortium,Stephanie Hutchings et al
EPI_ISL_459030,"PHE South West Regional Laboratory, National Infection Service",Wellcome Sanger Institute for the COVID-19 Genomics UK Consortium,Stephanie Hutchings et al
EPI_ISL_458981,"PHE South West Regional Laboratory, National Infection Service",Wellcome Sanger Institute for the COVID-19 Genomics UK Consortium,Stephanie Hutchings et al
EPI_ISL_458913,"PHE South West Regional Laboratory, National Infection Service",Wellcome Sanger Institute for the COVID-19 Genomics UK Consortium,Stephanie Hutchings et al
EPI_ISL_458935,"PHE South West Regional Laboratory, National Infection Service",Wellcome Sanger Institute for the COVID-19 Genomics UK Consortium,Stephanie Hutchings et al
EPI_ISL_458944,"PHE South West Regional Laboratory, National Infection Service",Wellcome Sanger Institute for the COVID-19 Genomics UK Consortium,Stephanie Hutchings et al
EPI_ISL_459074,"PHE South West Regional Laboratory, National Infection Service",Wellcome Sanger Institute for the COVID-19 Genomics UK Consortium,Stephanie Hutchings et al
EPI_ISL_459027,"PHE South West Regional Laboratory, National Infection Service",Wellcome Sanger Institute for the COVID-19 Genomics UK Consortium,Stephanie Hutchings et al
EPI_ISL_459024,"PHE South West Regional Laboratory, National Infection Service",Wellcome Sanger Institute for the COVID-19 Genomics UK Consortium,Stephanie Hutchings et al
EPI_ISL_459054,"PHE South West Regional Laboratory, National Infection Service",Wellcome Sanger Institute for the COVID-19 Genomics UK Consortium,Stephanie Hutchings et al
EPI_ISL_458949,"PHE South West Regional Laboratory, National Infection Service",Wellcome Sanger Institute for the COVID-19 Genomics UK Consortium,Stephanie Hutchings et al
EPI_ISL_459011,"PHE South West Regional Laboratory, National Infection Service",Wellcome Sanger Institute for the COVID-19 Genomics UK Consortium,Stephanie Hutchings et al
EPI_ISL_459015,"PHE South West Regional Laboratory, National Infection Service",Wellcome Sanger Institute for the COVID-19 Genomics UK Consortium,Stephanie Hutchings et al
EPI_ISL_459001,"PHE South West Regional Laboratory, National Infection Service",Wellcome Sanger Institute for the COVID-19 Genomics UK Consortium,Stephanie Hutchings et al
EPI_ISL_458974,"PHE South West Regional Laboratory, National Infection Service",Wellcome Sanger Institute for the COVID-19 Genomics UK Consortium,Stephanie Hutchings et al
EPI_ISL_458972,"PHE South West Regional Laboratory, National Infection Service",Wellcome Sanger Institute for the COVID-19 Genomics UK Consortium,Stephanie Hutchings et al
EPI_ISL_459017,"PHE South West Regional Laboratory, National Infection Service",Wellcome Sanger Institute for the COVID-19 Genomics UK Consortium,Stephanie Hutchings et al
EPI_ISL_458962,"PHE South West Regional Laboratory, National Infection Service",Wellcome Sanger Institute for the COVID-19 Genomics UK Consortium,Stephanie Hutchings et al
EPI_ISL_458969,"PHE South West Regional Laboratory, National Infection Service",Wellcome Sanger Institute for the COVID-19 Genomics UK Consortium,Stephanie Hutchings et al
EPI_ISL_458995,"PHE South West Regional Laboratory, National Infection Service",Wellcome Sanger Institute for the COVID-19 Genomics UK Consortium,Stephanie Hutchings et al
EPI_ISL_459038,"PHE South West Regional Laboratory, National Infection Service",Wellcome Sanger Institute for the COVID-19 Genomics UK Consortium,Stephanie Hutchings et al
EPI_ISL_459091,"PHE South West Regional Laboratory, National Infection Service",Wellcome Sanger Institute for the COVID-19 Genomics UK Consortium,Stephanie Hutchings et al
EPI_ISL_459087,"PHE South West Regional Laboratory, National Infection Service",Wellcome Sanger Institute for the COVID-19 Genomics UK Consortium,Stephanie Hutchings et al
EPI_ISL_459067,"PHE South West Regional Laboratory, National Infection Service",Wellcome Sanger Institute for the COVID-19 Genomics UK Consortium,Stephanie Hutchings et al
EPI_ISL_458955,"PHE South West Regional Laboratory, National Infection Service",Wellcome Sanger Institute for the COVID-19 Genomics UK Consortium,Stephanie Hutchings et al
EPI_ISL_458992,"PHE South West Regional Laboratory, National Infection Service",Wellcome Sanger Institute for the COVID-19 Genomics UK Consortium,Stephanie Hutchings et al
EPI_ISL_459041,"PHE South West Regional Laboratory, National Infection Service",Wellcome Sanger Institute for the COVID-19 Genomics UK Consortium,Stephanie Hutchings et al
EPI_ISL_459051,"PHE South West Regional Laboratory, National Infection Service",Wellcome Sanger Institute for the COVID-19 Genomics UK Consortium,Stephanie Hutchings et al
EPI_ISL_459002,"PHE South West Regional Laboratory, National Infection Service",Wellcome Sanger Institute for the COVID-19 Genomics UK Consortium,Stephanie Hutchings et al
EPI_ISL_459032,"PHE South West Regional Laboratory, National Infection Service",Wellcome Sanger Institute for the COVID-19 Genomics UK Consortium,Stephanie Hutchings et al
EPI_ISL_459043,"PHE South West Regional Laboratory, National Infection Service",Wellcome Sanger Institute for the COVID-19 Genomics UK Consortium,Stephanie Hutchings et al
EPI_ISL_458929,"PHE South West Regional Laboratory, National Infection Service",Wellcome Sanger Institute for the COVID-19 Genomics UK Consortium,Stephanie Hutchings et al
EPI_ISL_458953,"PHE South West Regional Laboratory, National Infection Service",Wellcome Sanger Institute for the COVID-19 Genomics UK Consortium,Stephanie Hutchings et al
EPI_ISL_458988,"PHE South West Regional Laboratory, National Infection Service",Wellcome Sanger Institute for the COVID-19 Genomics UK Consortium,Stephanie Hutchings et al
EPI_ISL_459034,"PHE South West Regional Laboratory, National Infection Service",Wellcome Sanger Institute for the COVID-19 Genomics UK Consortium,Stephanie Hutchings et al
EPI_ISL_458956,"PHE South West Regional Laboratory, National Infection Service",Wellcome Sanger Institute for the COVID-19 Genomics UK Consortium,Stephanie Hutchings et al
EPI_ISL_458914,"PHE South West Regional Laboratory, National Infection Service",Wellcome Sanger Institute for the COVID-19 Genomics UK Consortium,Stephanie Hutchings et al
EPI_ISL_459019,"PHE South West Regional Laboratory, National Infection Service",Wellcome Sanger Institute for the COVID-19 Genomics UK Consortium,Stephanie Hutchings et al
EPI_ISL_459052,"PHE South West Regional Laboratory, National Infection Service",Wellcome Sanger Institute for the COVID-19 Genomics UK Consortium,Stephanie Hutchings et al
EPI_ISL_459062,"PHE South West Regional Laboratory, National Infection Service",Wellcome Sanger Institute for the COVID-19 Genomics UK Consortium,Stephanie Hutchings et al
EPI_ISL_458932,"PHE South West Regional Laboratory, National Infection Service",Wellcome Sanger Institute for the COVID-19 Genomics UK Consortium,Stephanie Hutchings et al
EPI_ISL_459094,"PHE South West Regional Laboratory, National Infection Service",Wellcome Sanger Institute for the COVID-19 Genomics UK Consortium,Stephanie Hutchings et al
EPI_ISL_459044,"PHE South West Regional Laboratory, National Infection Service",Wellcome Sanger Institute for the COVID-19 Genomics UK Consortium,Stephanie Hutchings et al
EPI_ISL_459065,"PHE South West Regional Laboratory, National Infection Service",Wellcome Sanger Institute for the COVID-19 Genomics UK Consortium,Stephanie Hutchings et al
EPI_ISL_459028,"PHE South West Regional Laboratory, National Infection Service",Wellcome Sanger Institute for the COVID-19 Genomics UK Consortium,Stephanie Hutchings et al
EPI_ISL_459090,"PHE South West Regional Laboratory, National Infection Service",Wellcome Sanger Institute for the COVID-19 Genomics UK Consortium,Stephanie Hutchings et al
EPI_ISL_458961,"PHE South West Regional Laboratory, National Infection Service",Wellcome Sanger Institute for the COVID-19 Genomics UK Consortium,Stephanie Hutchings et al
EPI_ISL_459084,"PHE South West Regional Laboratory, National Infection Service",Wellcome Sanger Institute for the COVID-19 Genomics UK Consortium,Stephanie Hutchings et al
EPI_ISL_458970,"PHE South West Regional Laboratory, National Infection Service",Wellcome Sanger Institute for the COVID-19 Genomics UK Consortium,Stephanie Hutchings et al
EPI_ISL_459083,"PHE South West Regional Laboratory, National Infection Service",Wellcome Sanger Institute for the COVID-19 Genomics UK Consortium,Stephanie Hutchings et al
EPI_ISL_458993,"PHE South West Regional Laboratory, National Infection Service",Wellcome Sanger Institute for the COVID-19 Genomics UK Consortium,Stephanie Hutchings et al
EPI_ISL_458984,"PHE South West Regional Laboratory, National Infection Service",Wellcome Sanger Institute for the COVID-19 Genomics UK Consortium,Stephanie Hutchings et al
EPI_ISL_458915,"PHE South West Regional Laboratory, National Infection Service",Wellcome Sanger Institute for the COVID-19 Genomics UK Consortium,Stephanie Hutchings et al
EPI_ISL_459033,"PHE South West Regional Laboratory, National Infection Service",Wellcome Sanger Institute for the COVID-19 Genomics UK Consortium,Stephanie Hutchings et al
EPI_ISL_458975,"PHE South West Regional Laboratory, National Infection Service",Wellcome Sanger Institute for the COVID-19 Genomics UK Consortium,Stephanie Hutchings et al
EPI_ISL_458939,"PHE South West Regional Laboratory, National Infection Service",Wellcome Sanger Institute for the COVID-19 Genomics UK Consortium,Stephanie Hutchings et al
EPI_ISL_459049,"PHE South West Regional Laboratory, National Infection Service",Wellcome Sanger Institute for the COVID-19 Genomics UK Consortium,Stephanie Hutchings et al
EPI_ISL_458936,"PHE South West Regional Laboratory, National Infection Service",Wellcome Sanger Institute for the COVID-19 Genomics UK Consortium,Stephanie Hutchings et al
EPI_ISL_459012,"PHE South West Regional Laboratory, National Infection Service",Wellcome Sanger Institute for the COVID-19 Genomics UK Consortium,Stephanie Hutchings et al
EPI_ISL_458982,"PHE South West Regional Laboratory, National Infection Service",Wellcome Sanger Institute for the COVID-19 Genomics UK Consortium,Stephanie Hutchings et al
EPI_ISL_459042,"PHE South West Regional Laboratory, National Infection Service",Wellcome Sanger Institute for the COVID-19 Genomics UK Consortium,Stephanie Hutchings et al
EPI_ISL_459050,"PHE South West Regional Laboratory, National Infection Service",Wellcome Sanger Institute for the COVID-19 Genomics UK Consortium,Stephanie Hutchings et al
EPI_ISL_458978,"PHE South West Regional Laboratory, National Infection Service",Wellcome Sanger Institute for the COVID-19 Genomics UK Consortium,Stephanie Hutchings et al
EPI_ISL_458991,"PHE South West Regional Laboratory, National Infection Service",Wellcome Sanger Institute for the COVID-19 Genomics UK Consortium,Stephanie Hutchings et al
EPI_ISL_459003,"PHE South West Regional Laboratory, National Infection Service",Wellcome Sanger Institute for the COVID-19 Genomics UK Consortium,Stephanie Hutchings et al
EPI_ISL_459079,"PHE South West Regional Laboratory, National Infection Service",Wellcome Sanger Institute for the COVID-19 Genomics UK Consortium,Stephanie Hutchings et al
EPI_ISL_459009,"PHE South West Regional Laboratory, National Infection Service",Wellcome Sanger Institute for the COVID-19 Genomics UK Consortium,Stephanie Hutchings et al
EPI_ISL_458998,"PHE South West Regional Laboratory, National Infection Service",Wellcome Sanger Institute for the COVID-19 Genomics UK Consortium,Stephanie Hutchings et al
EPI_ISL_459016,"PHE South West Regional Laboratory, National Infection Service",Wellcome Sanger Institute for the COVID-19 Genomics UK Consortium,Stephanie Hutchings et al
EPI_ISL_459086,"PHE South West Regional Laboratory, National Infection Service",Wellcome Sanger Institute for the COVID-19 Genomics UK Consortium,Stephanie Hutchings et al
EPI_ISL_458918,"PHE South West Regional Laboratory, National Infection Service",Wellcome Sanger Institute for the COVID-19 Genomics UK Consortium,Stephanie Hutchings et al
EPI_ISL_459056,"PHE South West Regional Laboratory, National Infection Service",Wellcome Sanger Institute for the COVID-19 Genomics UK Consortium,Stephanie Hutchings et al
EPI_ISL_459036,"PHE South West Regional Laboratory, National Infection Service",Wellcome Sanger Institute for the COVID-19 Genomics UK Consortium,Stephanie Hutchings et al
EPI_ISL_458960,"PHE South West Regional Laboratory, National Infection Service",Wellcome Sanger Institute for the COVID-19 Genomics UK Consortium,Stephanie Hutchings et al
EPI_ISL_459072,"PHE South West Regional Laboratory, National Infection Service",Wellcome Sanger Institute for the COVID-19 Genomics UK Consortium,Stephanie Hutchings et al
EPI_ISL_458919,"PHE South West Regional Laboratory, National Infection Service",Wellcome Sanger Institute for the COVID-19 Genomics UK Consortium,Stephanie Hutchings et al
EPI_ISL_458989,"PHE South West Regional Laboratory, National Infection Service",Wellcome Sanger Institute for the COVID-19 Genomics UK Consortium,Stephanie Hutchings et al
EPI_ISL_458977,"PHE South West Regional Laboratory, National Infection Service",Wellcome Sanger Institute for the COVID-19 Genomics UK Consortium,Stephanie Hutchings et al
EPI_ISL_458941,"PHE South West Regional Laboratory, National Infection Service",Wellcome Sanger Institute for the COVID-19 Genomics UK Consortium,Stephanie Hutchings et al
EPI_ISL_458959,"PHE South West Regional Laboratory, National Infection Service",Wellcome Sanger Institute for the COVID-19 Genomics UK Consortium,Stephanie Hutchings et al
EPI_ISL_459023,"PHE South West Regional Laboratory, National Infection Service",Wellcome Sanger Institute for the COVID-19 Genomics UK Consortium,Stephanie Hutchings et al
EPI_ISL_458968,"PHE South West Regional Laboratory, National Infection Service",Wellcome Sanger Institute for the COVID-19 Genomics UK Consortium,Stephanie Hutchings et al
EPI_ISL_459076,"PHE South West Regional Laboratory, National Infection Service",Wellcome Sanger Institute for the COVID-19 Genomics UK Consortium,Stephanie Hutchings et al
EPI_ISL_459040,"PHE South West Regional Laboratory, National Infection Service",Wellcome Sanger Institute for the COVID-19 Genomics UK Consortium,Stephanie Hutchings et al
EPI_ISL_458980,"PHE South West Regional Laboratory, National Infection Service",Wellcome Sanger Institute for the COVID-19 Genomics UK Consortium,Stephanie Hutchings et al
EPI_ISL_458997,"PHE South West Regional Laboratory, National Infection Service",Wellcome Sanger Institute for the COVID-19 Genomics UK Consortium,Stephanie Hutchings et al
EPI_ISL_459075,"PHE South West Regional Laboratory, National Infection Service",Wellcome Sanger Institute for the COVID-19 Genomics UK Consortium,Stephanie Hutchings et al
EPI_ISL_459059,"PHE South West Regional Laboratory, National Infection Service",Wellcome Sanger Institute for the COVID-19 Genomics UK Consortium,Stephanie Hutchings et al
EPI_ISL_458964,"PHE South West Regional Laboratory, National Infection Service",Wellcome Sanger Institute for the COVID-19 Genomics UK Consortium,Stephanie Hutchings et al
EPI_ISL_459010,"PHE South West Regional Laboratory, National Infection Service",Wellcome Sanger Institute for the COVID-19 Genomics UK Consortium,Stephanie Hutchings et al
EPI_ISL_458967,"PHE South West Regional Laboratory, National Infection Service",Wellcome Sanger Institute for the COVID-19 Genomics UK Consortium,Stephanie Hutchings et al
EPI_ISL_458948,"PHE South West Regional Laboratory, National Infection Service",Wellcome Sanger Institute for the COVID-19 Genomics UK Consortium,Stephanie Hutchings et al
EPI_ISL_458937,"PHE South West Regional Laboratory, National Infection Service",Wellcome Sanger Institute for the COVID-19 Genomics UK Consortium,Stephanie Hutchings et al
EPI_ISL_459018,"PHE South West Regional Laboratory, National Infection Service",Wellcome Sanger Institute for the COVID-19 Genomics UK Consortium,Stephanie Hutchings et al
EPI_ISL_459013,"PHE South West Regional Laboratory, National Infection Service",Wellcome Sanger Institute for the COVID-19 Genomics UK Consortium,Stephanie Hutchings et al
EPI_ISL_459004,"PHE South West Regional Laboratory, National Infection Service",Wellcome Sanger Institute for the COVID-19 Genomics UK Consortium,Stephanie Hutchings et al
EPI_ISL_459055,"PHE South West Regional Laboratory, National Infection Service",Wellcome Sanger Institute for the COVID-19 Genomics UK Consortium,Stephanie Hutchings et al
EPI_ISL_458996,"PHE South West Regional Laboratory, National Infection Service",Wellcome Sanger Institute for the COVID-19 Genomics UK Consortium,Stephanie Hutchings et al
EPI_ISL_469558,"PHE South West Regional Laboratory, National Infection Service",Wellcome Sanger Institute for the COVID-19 Genomics UK Consortium,Stephanie Hutchings et al
EPI_ISL_469761,"PHE South West Regional Laboratory, National Infection Service",Wellcome Sanger Institute for the COVID-19 Genomics UK Consortium,Stephanie Hutchings et al
EPI_ISL_469543,"PHE South West Regional Laboratory, National Infection Service",Wellcome Sanger Institute for the COVID-19 Genomics UK Consortium,Stephanie Hutchings et al
EPI_ISL_469723,"PHE South West Regional Laboratory, National Infection Service",Wellcome Sanger Institute for the COVID-19 Genomics UK Consortium,Stephanie Hutchings et al
EPI_ISL_469626,"PHE South West Regional Laboratory, National Infection Service",Wellcome Sanger Institute for the COVID-19 Genomics UK Consortium,Stephanie Hutchings et al
EPI_ISL_469745,"PHE South West Regional Laboratory, National Infection Service",Wellcome Sanger Institute for the COVID-19 Genomics UK Consortium,Stephanie Hutchings et al
EPI_ISL_469755,"PHE South West Regional Laboratory, National Infection Service",Wellcome Sanger Institute for the COVID-19 Genomics UK Consortium,Stephanie Hutchings et al
EPI_ISL_469667,"PHE South West Regional Laboratory, National Infection Service",Wellcome Sanger Institute for the COVID-19 Genomics UK Consortium,Stephanie Hutchings et al
EPI_ISL_469742,"PHE South West Regional Laboratory, National Infection Service",Wellcome Sanger Institute for the COVID-19 Genomics UK Consortium,Stephanie Hutchings et al
EPI_ISL_469611,"PHE South West Regional Laboratory, National Infection Service",Wellcome Sanger Institute for the COVID-19 Genomics UK Consortium,Stephanie Hutchings et al
EPI_ISL_469705,"PHE South West Regional Laboratory, National Infection Service",Wellcome Sanger Institute for the COVID-19 Genomics UK Consortium,Stephanie Hutchings et al
EPI_ISL_469777,"PHE South West Regional Laboratory, National Infection Service",Wellcome Sanger Institute for the COVID-19 Genomics UK Consortium,Stephanie Hutchings et al
EPI_ISL_469710,"PHE South West Regional Laboratory, National Infection Service",Wellcome Sanger Institute for the COVID-19 Genomics UK Consortium,Stephanie Hutchings et al
EPI_ISL_469651,"PHE South West Regional Laboratory, National Infection Service",Wellcome Sanger Institute for the COVID-19 Genomics UK Consortium,Stephanie Hutchings et al
EPI_ISL_469726,"PHE South West Regional Laboratory, National Infection Service",Wellcome Sanger Institute for the COVID-19 Genomics UK Consortium,Stephanie Hutchings et al
EPI_ISL_469584,"PHE South West Regional Laboratory, National Infection Service",Wellcome Sanger Institute for the COVID-19 Genomics UK Consortium,Stephanie Hutchings et al
EPI_ISL_469739,"PHE South West Regional Laboratory, National Infection Service",Wellcome Sanger Institute for the COVID-19 Genomics UK Consortium,Stephanie Hutchings et al
EPI_ISL_469788,"PHE South West Regional Laboratory, National Infection Service",Wellcome Sanger Institute for the COVID-19 Genomics UK Consortium,Stephanie Hutchings et al
EPI_ISL_469536,"PHE South West Regional Laboratory, National Infection Service",Wellcome Sanger Institute for the COVID-19 Genomics UK Consortium,Stephanie Hutchings et al
EPI_ISL_469554,"PHE South West Regional Laboratory, National Infection Service",Wellcome Sanger Institute for the COVID-19 Genomics UK Consortium,Stephanie Hutchings et al
EPI_ISL_469725,"PHE South West Regional Laboratory, National Infection Service",Wellcome Sanger Institute for the COVID-19 Genomics UK Consortium,Stephanie Hutchings et al
EPI_ISL_469641,"PHE South West Regional Laboratory, National Infection Service",Wellcome Sanger Institute for the COVID-19 Genomics UK Consortium,Stephanie Hutchings et al
EPI_ISL_469713,"PHE South West Regional Laboratory, National Infection Service",Wellcome Sanger Institute for the COVID-19 Genomics UK Consortium,Stephanie Hutchings et al
EPI_ISL_469697,"PHE South West Regional Laboratory, National Infection Service",Wellcome Sanger Institute for the COVID-19 Genomics UK Consortium,Stephanie Hutchings et al
EPI_ISL_469547,"PHE South West Regional Laboratory, National Infection Service",Wellcome Sanger Institute for the COVID-19 Genomics UK Consortium,Stephanie Hutchings et al
EPI_ISL_469589,"PHE South West Regional Laboratory, National Infection Service",Wellcome Sanger Institute for the COVID-19 Genomics UK Consortium,Stephanie Hutchings et al
EPI_ISL_469672,"PHE South West Regional Laboratory, National Infection Service",Wellcome Sanger Institute for the COVID-19 Genomics UK Consortium,Stephanie Hutchings et al
EPI_ISL_469804,"PHE South West Regional Laboratory, National Infection Service",Wellcome Sanger Institute for the COVID-19 Genomics UK Consortium,Stephanie Hutchings et al
EPI_ISL_469549,"PHE South West Regional Laboratory, National Infection Service",Wellcome Sanger Institute for the COVID-19 Genomics UK Consortium,Stephanie Hutchings et al
EPI_ISL_469583,"PHE South West Regional Laboratory, National Infection Service",Wellcome Sanger Institute for the COVID-19 Genomics UK Consortium,Stephanie Hutchings et al
EPI_ISL_469588,"PHE South West Regional Laboratory, National Infection Service",Wellcome Sanger Institute for the COVID-19 Genomics UK Consortium,Stephanie Hutchings et al
EPI_ISL_469684,"PHE South West Regional Laboratory, National Infection Service",Wellcome Sanger Institute for the COVID-19 Genomics UK Consortium,Stephanie Hutchings et al
EPI_ISL_469632,"PHE South West Regional Laboratory, National Infection Service",Wellcome Sanger Institute for the COVID-19 Genomics UK Consortium,Stephanie Hutchings et al
EPI_ISL_469701,"PHE South West Regional Laboratory, National Infection Service",Wellcome Sanger Institute for the COVID-19 Genomics UK Consortium,Stephanie Hutchings et al
EPI_ISL_469785,"PHE South West Regional Laboratory, National Infection Service",Wellcome Sanger Institute for the COVID-19 Genomics UK Consortium,Stephanie Hutchings et al
EPI_ISL_469649,"PHE South West Regional Laboratory, National Infection Service",Wellcome Sanger Institute for the COVID-19 Genomics UK Consortium,Stephanie Hutchings et al
EPI_ISL_469580,"PHE South West Regional Laboratory, National Infection Service",Wellcome Sanger Institute for the COVID-19 Genomics UK Consortium,Stephanie Hutchings et al
EPI_ISL_469733,"PHE South West Regional Laboratory, National Infection Service",Wellcome Sanger Institute for the COVID-19 Genomics UK Consortium,Stephanie Hutchings et al
EPI_ISL_469657,"PHE South West Regional Laboratory, National Infection Service",Wellcome Sanger Institute for the COVID-19 Genomics UK Consortium,Stephanie Hutchings et al
EPI_ISL_469735,"PHE South West Regional Laboratory, National Infection Service",Wellcome Sanger Institute for the COVID-19 Genomics UK Consortium,Stephanie Hutchings et al
EPI_ISL_469707,"PHE South West Regional Laboratory, National Infection Service",Wellcome Sanger Institute for the COVID-19 Genomics UK Consortium,Stephanie Hutchings et al
EPI_ISL_469673,"PHE South West Regional Laboratory, National Infection Service",Wellcome Sanger Institute for the COVID-19 Genomics UK Consortium,Stephanie Hutchings et al
EPI_ISL_469532,"PHE South West Regional Laboratory, National Infection Service",Wellcome Sanger Institute for the COVID-19 Genomics UK Consortium,Stephanie Hutchings et al
EPI_ISL_469655,"PHE South West Regional Laboratory, National Infection Service",Wellcome Sanger Institute for the COVID-19 Genomics UK Consortium,Stephanie Hutchings et al
EPI_ISL_469614,"PHE South West Regional Laboratory, National Infection Service",Wellcome Sanger Institute for the COVID-19 Genomics UK Consortium,Stephanie Hutchings et al
EPI_ISL_469637,"PHE South West Regional Laboratory, National Infection Service",Wellcome Sanger Institute for the COVID-19 Genomics UK Consortium,Stephanie Hutchings et al
EPI_ISL_469619,"PHE South West Regional Laboratory, National Infection Service",Wellcome Sanger Institute for the COVID-19 Genomics UK Consortium,Stephanie Hutchings et al
EPI_ISL_469769,"PHE South West Regional Laboratory, National Infection Service",Wellcome Sanger Institute for the COVID-19 Genomics UK Consortium,Stephanie Hutchings et al
EPI_ISL_469686,"PHE South West Regional Laboratory, National Infection Service",Wellcome Sanger Institute for the COVID-19 Genomics UK Consortium,Stephanie Hutchings et al
EPI_ISL_469660,"PHE South West Regional Laboratory, National Infection Service",Wellcome Sanger Institute for the COVID-19 Genomics UK Consortium,Stephanie Hutchings et al
EPI_ISL_469767,"PHE South West Regional Laboratory, National Infection Service",Wellcome Sanger Institute for the COVID-19 Genomics UK Consortium,Stephanie Hutchings et al
EPI_ISL_469574,"PHE South West Regional Laboratory, National Infection Service",Wellcome Sanger Institute for the COVID-19 Genomics UK Consortium,Stephanie Hutchings et al
EPI_ISL_469624,"PHE South West Regional Laboratory, National Infection Service",Wellcome Sanger Institute for the COVID-19 Genomics UK Consortium,Stephanie Hutchings et al
EPI_ISL_469779,"PHE South West Regional Laboratory, National Infection Service",Wellcome Sanger Institute for the COVID-19 Genomics UK Consortium,Stephanie Hutchings et al
EPI_ISL_469586,"PHE South West Regional Laboratory, National Infection Service",Wellcome Sanger Institute for the COVID-19 Genomics UK Consortium,Stephanie Hutchings et al
EPI_ISL_469579,"PHE South West Regional Laboratory, National Infection Service",Wellcome Sanger Institute for the COVID-19 Genomics UK Consortium,Stephanie Hutchings et al
EPI_ISL_469692,"PHE South West Regional Laboratory, National Infection Service",Wellcome Sanger Institute for the COVID-19 Genomics UK Consortium,Stephanie Hutchings et al
EPI_ISL_469593,"PHE South West Regional Laboratory, National Infection Service",Wellcome Sanger Institute for the COVID-19 Genomics UK Consortium,Stephanie Hutchings et al
EPI_ISL_469640,"PHE South West Regional Laboratory, National Infection Service",Wellcome Sanger Institute for the COVID-19 Genomics UK Consortium,Stephanie Hutchings et al
EPI_ISL_469663,"PHE South West Regional Laboratory, National Infection Service",Wellcome Sanger Institute for the COVID-19 Genomics UK Consortium,Stephanie Hutchings et al
EPI_ISL_469750,"PHE South West Regional Laboratory, National Infection Service",Wellcome Sanger Institute for the COVID-19 Genomics UK Consortium,Stephanie Hutchings et al
EPI_ISL_469679,"PHE South West Regional Laboratory, National Infection Service",Wellcome Sanger Institute for the COVID-19 Genomics UK Consortium,Stephanie Hutchings et al
EPI_ISL_469696,"PHE South West Regional Laboratory, National Infection Service",Wellcome Sanger Institute for the COVID-19 Genomics UK Consortium,Stephanie Hutchings et al
EPI_ISL_469595,"PHE South West Regional Laboratory, National Infection Service",Wellcome Sanger Institute for the COVID-19 Genomics UK Consortium,Stephanie Hutchings et al
EPI_ISL_469633,"PHE South West Regional Laboratory, National Infection Service",Wellcome Sanger Institute for the COVID-19 Genomics UK Consortium,Stephanie Hutchings et al
EPI_ISL_469743,"PHE South West Regional Laboratory, National Infection Service",Wellcome Sanger Institute for the COVID-19 Genomics UK Consortium,Stephanie Hutchings et al
EPI_ISL_469765,"PHE South West Regional Laboratory, National Infection Service",Wellcome Sanger Institute for the COVID-19 Genomics UK Consortium,Stephanie Hutchings et al
EPI_ISL_469560,"PHE South West Regional Laboratory, National Infection Service",Wellcome Sanger Institute for the COVID-19 Genomics UK Consortium,Stephanie Hutchings et al
EPI_ISL_469643,"PHE South West Regional Laboratory, National Infection Service",Wellcome Sanger Institute for the COVID-19 Genomics UK Consortium,Stephanie Hutchings et al
EPI_ISL_469529,"PHE South West Regional Laboratory, National Infection Service",Wellcome Sanger Institute for the COVID-19 Genomics UK Consortium,Stephanie Hutchings et al
EPI_ISL_469792,"PHE South West Regional Laboratory, National Infection Service",Wellcome Sanger Institute for the COVID-19 Genomics UK Consortium,Stephanie Hutchings et al
EPI_ISL_469758,"PHE South West Regional Laboratory, National Infection Service",Wellcome Sanger Institute for the COVID-19 Genomics UK Consortium,Stephanie Hutchings et al
EPI_ISL_469658,"PHE South West Regional Laboratory, National Infection Service",Wellcome Sanger Institute for the COVID-19 Genomics UK Consortium,Stephanie Hutchings et al
EPI_ISL_469577,"PHE South West Regional Laboratory, National Infection Service",Wellcome Sanger Institute for the COVID-19 Genomics UK Consortium,Stephanie Hutchings et al
EPI_ISL_469548,"PHE South West Regional Laboratory, National Infection Service",Wellcome Sanger Institute for the COVID-19 Genomics UK Consortium,Stephanie Hutchings et al
EPI_ISL_469642,"PHE South West Regional Laboratory, National Infection Service",Wellcome Sanger Institute for the COVID-19 Genomics UK Consortium,Stephanie Hutchings et al
EPI_ISL_469601,"PHE South West Regional Laboratory, National Infection Service",Wellcome Sanger Institute for the COVID-19 Genomics UK Consortium,Stephanie Hutchings et al
EPI_ISL_469551,"PHE South West Regional Laboratory, National Infection Service",Wellcome Sanger Institute for the COVID-19 Genomics UK Consortium,Stephanie Hutchings et al
EPI_ISL_469576,"PHE South West Regional Laboratory, National Infection Service",Wellcome Sanger Institute for the COVID-19 Genomics UK Consortium,Stephanie Hutchings et al
EPI_ISL_469795,"PHE South West Regional Laboratory, National Infection Service",Wellcome Sanger Institute for the COVID-19 Genomics UK Consortium,Stephanie Hutchings et al
EPI_ISL_469620,"PHE South West Regional Laboratory, National Infection Service",Wellcome Sanger Institute for the COVID-19 Genomics UK Consortium,Stephanie Hutchings et al
EPI_ISL_469708,"PHE South West Regional Laboratory, National Infection Service",Wellcome Sanger Institute for the COVID-19 Genomics UK Consortium,Stephanie Hutchings et al
EPI_ISL_469749,"PHE South West Regional Laboratory, National Infection Service",Wellcome Sanger Institute for the COVID-19 Genomics UK Consortium,Stephanie Hutchings et al
EPI_ISL_469751,"PHE South West Regional Laboratory, National Infection Service",Wellcome Sanger Institute for the COVID-19 Genomics UK Consortium,Stephanie Hutchings et al
EPI_ISL_469603,"PHE South West Regional Laboratory, National Infection Service",Wellcome Sanger Institute for the COVID-19 Genomics UK Consortium,Stephanie Hutchings et al
EPI_ISL_469636,"PHE South West Regional Laboratory, National Infection Service",Wellcome Sanger Institute for the COVID-19 Genomics UK Consortium,Stephanie Hutchings et al
EPI_ISL_469784,"PHE South West Regional Laboratory, National Infection Service",Wellcome Sanger Institute for the COVID-19 Genomics UK Consortium,Stephanie Hutchings et al
EPI_ISL_469561,"PHE South West Regional Laboratory, National Infection Service",Wellcome Sanger Institute for the COVID-19 Genomics UK Consortium,Stephanie Hutchings et al
EPI_ISL_469594,"PHE South West Regional Laboratory, National Infection Service",Wellcome Sanger Institute for the COVID-19 Genomics UK Consortium,Stephanie Hutchings et al
EPI_ISL_469698,"PHE South West Regional Laboratory, National Infection Service",Wellcome Sanger Institute for the COVID-19 Genomics UK Consortium,Stephanie Hutchings et al
EPI_ISL_469597,"PHE South West Regional Laboratory, National Infection Service",Wellcome Sanger Institute for the COVID-19 Genomics UK Consortium,Stephanie Hutchings et al
EPI_ISL_469771,"PHE South West Regional Laboratory, National Infection Service",Wellcome Sanger Institute for the COVID-19 Genomics UK Consortium,Stephanie Hutchings et al
EPI_ISL_469650,"PHE South West Regional Laboratory, National Infection Service",Wellcome Sanger Institute for the COVID-19 Genomics UK Consortium,Stephanie Hutchings et al
EPI_ISL_469553,"PHE South West Regional Laboratory, National Infection Service",Wellcome Sanger Institute for the COVID-19 Genomics UK Consortium,Stephanie Hutchings et al
EPI_ISL_469565,"PHE South West Regional Laboratory, National Infection Service",Wellcome Sanger Institute for the COVID-19 Genomics UK Consortium,Stephanie Hutchings et al
EPI_ISL_469648,"PHE South West Regional Laboratory, National Infection Service",Wellcome Sanger Institute for the COVID-19 Genomics UK Consortium,Stephanie Hutchings et al
EPI_ISL_469793,"PHE South West Regional Laboratory, National Infection Service",Wellcome Sanger Institute for the COVID-19 Genomics UK Consortium,Stephanie Hutchings et al
EPI_ISL_469568,"PHE South West Regional Laboratory, National Infection Service",Wellcome Sanger Institute for the COVID-19 Genomics UK Consortium,Stephanie Hutchings et al
EPI_ISL_469634,"PHE South West Regional Laboratory, National Infection Service",Wellcome Sanger Institute for the COVID-19 Genomics UK Consortium,Stephanie Hutchings et al
EPI_ISL_469556,"PHE South West Regional Laboratory, National Infection Service",Wellcome Sanger Institute for the COVID-19 Genomics UK Consortium,Stephanie Hutchings et al
EPI_ISL_469605,"PHE South West Regional Laboratory, National Infection Service",Wellcome Sanger Institute for the COVID-19 Genomics UK Consortium,Stephanie Hutchings et al
EPI_ISL_469681,"PHE South West Regional Laboratory, National Infection Service",Wellcome Sanger Institute for the COVID-19 Genomics UK Consortium,Stephanie Hutchings et al
EPI_ISL_469617,"PHE South West Regional Laboratory, National Infection Service",Wellcome Sanger Institute for the COVID-19 Genomics UK Consortium,Stephanie Hutchings et al
EPI_ISL_469670,"PHE South West Regional Laboratory, National Infection Service",Wellcome Sanger Institute for the COVID-19 Genomics UK Consortium,Stephanie Hutchings et al
EPI_ISL_469573,"PHE South West Regional Laboratory, National Infection Service",Wellcome Sanger Institute for the COVID-19 Genomics UK Consortium,Stephanie Hutchings et al
EPI_ISL_469669,"PHE South West Regional Laboratory, National Infection Service",Wellcome Sanger Institute for the COVID-19 Genomics UK Consortium,Stephanie Hutchings et al
EPI_ISL_469693,"PHE South West Regional Laboratory, National Infection Service",Wellcome Sanger Institute for the COVID-19 Genomics UK Consortium,Stephanie Hutchings et al
EPI_ISL_469752,"PHE South West Regional Laboratory, National Infection Service",Wellcome Sanger Institute for the COVID-19 Genomics UK Consortium,Stephanie Hutchings et al
EPI_ISL_469622,"PHE South West Regional Laboratory, National Infection Service",Wellcome Sanger Institute for the COVID-19 Genomics UK Consortium,Stephanie Hutchings et al
EPI_ISL_469608,"PHE South West Regional Laboratory, National Infection Service",Wellcome Sanger Institute for the COVID-19 Genomics UK Consortium,Stephanie Hutchings et al
EPI_ISL_469704,"PHE South West Regional Laboratory, National Infection Service",Wellcome Sanger Institute for the COVID-19 Genomics UK Consortium,Stephanie Hutchings et al
EPI_ISL_469627,"PHE South West Regional Laboratory, National Infection Service",Wellcome Sanger Institute for the COVID-19 Genomics UK Consortium,Stephanie Hutchings et al
EPI_ISL_469675,"PHE South West Regional Laboratory, National Infection Service",Wellcome Sanger Institute for the COVID-19 Genomics UK Consortium,Stephanie Hutchings et al
EPI_ISL_469744,"PHE South West Regional Laboratory, National Infection Service",Wellcome Sanger Institute for the COVID-19 Genomics UK Consortium,Stephanie Hutchings et al
EPI_ISL_469766,"PHE South West Regional Laboratory, National Infection Service",Wellcome Sanger Institute for the COVID-19 Genomics UK Consortium,Stephanie Hutchings et al
EPI_ISL_469542,"PHE South West Regional Laboratory, National Infection Service",Wellcome Sanger Institute for the COVID-19 Genomics UK Consortium,Stephanie Hutchings et al
EPI_ISL_469724,"PHE South West Regional Laboratory, National Infection Service",Wellcome Sanger Institute for the COVID-19 Genomics UK Consortium,Stephanie Hutchings et al
EPI_ISL_469709,"PHE South West Regional Laboratory, National Infection Service",Wellcome Sanger Institute for the COVID-19 Genomics UK Consortium,Stephanie Hutchings et al
EPI_ISL_469737,"PHE South West Regional Laboratory, National Infection Service",Wellcome Sanger Institute for the COVID-19 Genomics UK Consortium,Stephanie Hutchings et al
EPI_ISL_469738,"PHE South West Regional Laboratory, National Infection Service",Wellcome Sanger Institute for the COVID-19 Genomics UK Consortium,Stephanie Hutchings et al
EPI_ISL_469598,"PHE South West Regional Laboratory, National Infection Service",Wellcome Sanger Institute for the COVID-19 Genomics UK Consortium,Stephanie Hutchings et al
EPI_ISL_469629,"PHE South West Regional Laboratory, National Infection Service",Wellcome Sanger Institute for the COVID-19 Genomics UK Consortium,Stephanie Hutchings et al
EPI_ISL_469661,"PHE South West Regional Laboratory, National Infection Service",Wellcome Sanger Institute for the COVID-19 Genomics UK Consortium,Stephanie Hutchings et al
EPI_ISL_469732,"PHE South West Regional Laboratory, National Infection Service",Wellcome Sanger Institute for the COVID-19 Genomics UK Consortium,Stephanie Hutchings et al
EPI_ISL_469802,"PHE South West Regional Laboratory, National Infection Service",Wellcome Sanger Institute for the COVID-19 Genomics UK Consortium,Stephanie Hutchings et al
EPI_ISL_469557,"PHE South West Regional Laboratory, National Infection Service",Wellcome Sanger Institute for the COVID-19 Genomics UK Consortium,Stephanie Hutchings et al
EPI_ISL_469703,"PHE South West Regional Laboratory, National Infection Service",Wellcome Sanger Institute for the COVID-19 Genomics UK Consortium,Stephanie Hutchings et al
EPI_ISL_469590,"PHE South West Regional Laboratory, National Infection Service",Wellcome Sanger Institute for the COVID-19 Genomics UK Consortium,Stephanie Hutchings et al
EPI_ISL_469794,"PHE South West Regional Laboratory, National Infection Service",Wellcome Sanger Institute for the COVID-19 Genomics UK Consortium,Stephanie Hutchings et al
EPI_ISL_469717,"PHE South West Regional Laboratory, National Infection Service",Wellcome Sanger Institute for the COVID-19 Genomics UK Consortium,Stephanie Hutchings et al
EPI_ISL_469691,"PHE South West Regional Laboratory, National Infection Service",Wellcome Sanger Institute for the COVID-19 Genomics UK Consortium,Stephanie Hutchings et al
EPI_ISL_469774,"PHE South West Regional Laboratory, National Infection Service",Wellcome Sanger Institute for the COVID-19 Genomics UK Consortium,Stephanie Hutchings et al
EPI_ISL_469635,"PHE South West Regional Laboratory, National Infection Service",Wellcome Sanger Institute for the COVID-19 Genomics UK Consortium,Stephanie Hutchings et al
EPI_ISL_469720,"PHE South West Regional Laboratory, National Infection Service",Wellcome Sanger Institute for the COVID-19 Genomics UK Consortium,Stephanie Hutchings et al
EPI_ISL_469772,"PHE South West Regional Laboratory, National Infection Service",Wellcome Sanger Institute for the COVID-19 Genomics UK Consortium,Stephanie Hutchings et al
EPI_ISL_469674,"PHE South West Regional Laboratory, National Infection Service",Wellcome Sanger Institute for the COVID-19 Genomics UK Consortium,Stephanie Hutchings et al
EPI_ISL_469736,"PHE South West Regional Laboratory, National Infection Service",Wellcome Sanger Institute for the COVID-19 Genomics UK Consortium,Stephanie Hutchings et al
EPI_ISL_469639,"PHE South West Regional Laboratory, National Infection Service",Wellcome Sanger Institute for the COVID-19 Genomics UK Consortium,Stephanie Hutchings et al
EPI_ISL_469712,"PHE South West Regional Laboratory, National Infection Service",Wellcome Sanger Institute for the COVID-19 Genomics UK Consortium,Stephanie Hutchings et al
EPI_ISL_469562,"PHE South West Regional Laboratory, National Infection Service",Wellcome Sanger Institute for the COVID-19 Genomics UK Consortium,Stephanie Hutchings et al
EPI_ISL_469544,"PHE South West Regional Laboratory, National Infection Service",Wellcome Sanger Institute for the COVID-19 Genomics UK Consortium,Stephanie Hutchings et al
EPI_ISL_469722,"PHE South West Regional Laboratory, National Infection Service",Wellcome Sanger Institute for the COVID-19 Genomics UK Consortium,Stephanie Hutchings et al
EPI_ISL_469700,"PHE South West Regional Laboratory, National Infection Service",Wellcome Sanger Institute for the COVID-19 Genomics UK Consortium,Stephanie Hutchings et al
EPI_ISL_469781,"PHE South West Regional Laboratory, National Infection Service",Wellcome Sanger Institute for the COVID-19 Genomics UK Consortium,Stephanie Hutchings et al
EPI_ISL_469760,"PHE South West Regional Laboratory, National Infection Service",Wellcome Sanger Institute for the COVID-19 Genomics UK Consortium,Stephanie Hutchings et al
EPI_ISL_469582,"PHE South West Regional Laboratory, National Infection Service",Wellcome Sanger Institute for the COVID-19 Genomics UK Consortium,Stephanie Hutchings et al
EPI_ISL_469644,"PHE South West Regional Laboratory, National Infection Service",Wellcome Sanger Institute for the COVID-19 Genomics UK Consortium,Stephanie Hutchings et al
EPI_ISL_469656,"PHE South West Regional Laboratory, National Infection Service",Wellcome Sanger Institute for the COVID-19 Genomics UK Consortium,Stephanie Hutchings et al
EPI_ISL_469534,"PHE South West Regional Laboratory, National Infection Service",Wellcome Sanger Institute for the COVID-19 Genomics UK Consortium,Stephanie Hutchings et al
EPI_ISL_469754,"PHE South West Regional Laboratory, National Infection Service",Wellcome Sanger Institute for the COVID-19 Genomics UK Consortium,Stephanie Hutchings et al
EPI_ISL_469592,"PHE South West Regional Laboratory, National Infection Service",Wellcome Sanger Institute for the COVID-19 Genomics UK Consortium,Stephanie Hutchings et al
EPI_ISL_469630,"PHE South West Regional Laboratory, National Infection Service",Wellcome Sanger Institute for the COVID-19 Genomics UK Consortium,Stephanie Hutchings et al
EPI_ISL_469782,"PHE South West Regional Laboratory, National Infection Service",Wellcome Sanger Institute for the COVID-19 Genomics UK Consortium,Stephanie Hutchings et al
EPI_ISL_469763,"PHE South West Regional Laboratory, National Infection Service",Wellcome Sanger Institute for the COVID-19 Genomics UK Consortium,Stephanie Hutchings et al
EPI_ISL_469668,"PHE South West Regional Laboratory, National Infection Service",Wellcome Sanger Institute for the COVID-19 Genomics UK Consortium,Stephanie Hutchings et al
EPI_ISL_469688,"PHE South West Regional Laboratory, National Infection Service",Wellcome Sanger Institute for the COVID-19 Genomics UK Consortium,Stephanie Hutchings et al
EPI_ISL_469646,"PHE South West Regional Laboratory, National Infection Service",Wellcome Sanger Institute for the COVID-19 Genomics UK Consortium,Stephanie Hutchings et al
EPI_ISL_469653,"PHE South West Regional Laboratory, National Infection Service",Wellcome Sanger Institute for the COVID-19 Genomics UK Consortium,Stephanie Hutchings et al
EPI_ISL_469602,"PHE South West Regional Laboratory, National Infection Service",Wellcome Sanger Institute for the COVID-19 Genomics UK Consortium,Stephanie Hutchings et al
EPI_ISL_469756,"PHE South West Regional Laboratory, National Infection Service",Wellcome Sanger Institute for the COVID-19 Genomics UK Consortium,Stephanie Hutchings et al
EPI_ISL_469803,"PHE South West Regional Laboratory, National Infection Service",Wellcome Sanger Institute for the COVID-19 Genomics UK Consortium,Stephanie Hutchings et al
EPI_ISL_469746,"PHE South West Regional Laboratory, National Infection Service",Wellcome Sanger Institute for the COVID-19 Genomics UK Consortium,Stephanie Hutchings et al
EPI_ISL_469687,"PHE South West Regional Laboratory, National Infection Service",Wellcome Sanger Institute for the COVID-19 Genomics UK Consortium,Stephanie Hutchings et al
EPI_ISL_469654,"PHE South West Regional Laboratory, National Infection Service",Wellcome Sanger Institute for the COVID-19 Genomics UK Consortium,Stephanie Hutchings et al
EPI_ISL_469682,"PHE South West Regional Laboratory, National Infection Service",Wellcome Sanger Institute for the COVID-19 Genomics UK Consortium,Stephanie Hutchings et al
EPI_ISL_469671,"PHE South West Regional Laboratory, National Infection Service",Wellcome Sanger Institute for the COVID-19 Genomics UK Consortium,Stephanie Hutchings et al
EPI_ISL_469625,"PHE South West Regional Laboratory, National Infection Service",Wellcome Sanger Institute for the COVID-19 Genomics UK Consortium,Stephanie Hutchings et al
EPI_ISL_469783,"PHE South West Regional Laboratory, National Infection Service",Wellcome Sanger Institute for the COVID-19 Genomics UK Consortium,Stephanie Hutchings et al
EPI_ISL_469575,"PHE South West Regional Laboratory, National Infection Service",Wellcome Sanger Institute for the COVID-19 Genomics UK Consortium,Stephanie Hutchings et al
EPI_ISL_469587,"PHE South West Regional Laboratory, National Infection Service",Wellcome Sanger Institute for the COVID-19 Genomics UK Consortium,Stephanie Hutchings et al
EPI_ISL_469798,"PHE South West Regional Laboratory, National Infection Service",Wellcome Sanger Institute for the COVID-19 Genomics UK Consortium,Stephanie Hutchings et al
EPI_ISL_469716,"PHE South West Regional Laboratory, National Infection Service",Wellcome Sanger Institute for the COVID-19 Genomics UK Consortium,Stephanie Hutchings et al
EPI_ISL_469728,"PHE South West Regional Laboratory, National Infection Service",Wellcome Sanger Institute for the COVID-19 Genomics UK Consortium,Stephanie Hutchings et al
EPI_ISL_469591,"PHE South West Regional Laboratory, National Infection Service",Wellcome Sanger Institute for the COVID-19 Genomics UK Consortium,Stephanie Hutchings et al
EPI_ISL_469706,"PHE South West Regional Laboratory, National Infection Service",Wellcome Sanger Institute for the COVID-19 Genomics UK Consortium,Stephanie Hutchings et al
EPI_ISL_469550,"PHE South West Regional Laboratory, National Infection Service",Wellcome Sanger Institute for the COVID-19 Genomics UK Consortium,Stephanie Hutchings et al
EPI_ISL_469613,"PHE South West Regional Laboratory, National Infection Service",Wellcome Sanger Institute for the COVID-19 Genomics UK Consortium,Stephanie Hutchings et al
EPI_ISL_469789,"PHE South West Regional Laboratory, National Infection Service",Wellcome Sanger Institute for the COVID-19 Genomics UK Consortium,Stephanie Hutchings et al
EPI_ISL_469730,"PHE South West Regional Laboratory, National Infection Service",Wellcome Sanger Institute for the COVID-19 Genomics UK Consortium,Stephanie Hutchings et al
EPI_ISL_469538,"PHE South West Regional Laboratory, National Infection Service",Wellcome Sanger Institute for the COVID-19 Genomics UK Consortium,Stephanie Hutchings et al
EPI_ISL_469607,"PHE South West Regional Laboratory, National Infection Service",Wellcome Sanger Institute for the COVID-19 Genomics UK Consortium,Stephanie Hutchings et al
EPI_ISL_469578,"PHE South West Regional Laboratory, National Infection Service",Wellcome Sanger Institute for the COVID-19 Genomics UK Consortium,Stephanie Hutchings et al
EPI_ISL_469539,"PHE South West Regional Laboratory, National Infection Service",Wellcome Sanger Institute for the COVID-19 Genomics UK Consortium,Stephanie Hutchings et al
EPI_ISL_469572,"PHE South West Regional Laboratory, National Infection Service",Wellcome Sanger Institute for the COVID-19 Genomics UK Consortium,Stephanie Hutchings et al
EPI_ISL_469790,"PHE South West Regional Laboratory, National Infection Service",Wellcome Sanger Institute for the COVID-19 Genomics UK Consortium,Stephanie Hutchings et al
EPI_ISL_469714,"PHE South West Regional Laboratory, National Infection Service",Wellcome Sanger Institute for the COVID-19 Genomics UK Consortium,Stephanie Hutchings et al
EPI_ISL_469628,"PHE South West Regional Laboratory, National Infection Service",Wellcome Sanger Institute for the COVID-19 Genomics UK Consortium,Stephanie Hutchings et al
EPI_ISL_469711,"PHE South West Regional Laboratory, National Infection Service",Wellcome Sanger Institute for the COVID-19 Genomics UK Consortium,Stephanie Hutchings et al
EPI_ISL_469621,"PHE South West Regional Laboratory, National Infection Service",Wellcome Sanger Institute for the COVID-19 Genomics UK Consortium,Stephanie Hutchings et al
EPI_ISL_469559,"PHE South West Regional Laboratory, National Infection Service",Wellcome Sanger Institute for the COVID-19 Genomics UK Consortium,Stephanie Hutchings et al
EPI_ISL_469647,"PHE South West Regional Laboratory, National Infection Service",Wellcome Sanger Institute for the COVID-19 Genomics UK Consortium,Stephanie Hutchings et al
EPI_ISL_469699,"PHE South West Regional Laboratory, National Infection Service",Wellcome Sanger Institute for the COVID-19 Genomics UK Consortium,Stephanie Hutchings et al
EPI_ISL_469570,"PHE South West Regional Laboratory, National Infection Service",Wellcome Sanger Institute for the COVID-19 Genomics UK Consortium,Stephanie Hutchings et al
EPI_ISL_469689,"PHE South West Regional Laboratory, National Infection Service",Wellcome Sanger Institute for the COVID-19 Genomics UK Consortium,Stephanie Hutchings et al
EPI_ISL_469581,"PHE South West Regional Laboratory, National Infection Service",Wellcome Sanger Institute for the COVID-19 Genomics UK Consortium,Stephanie Hutchings et al
EPI_ISL_469748,"PHE South West Regional Laboratory, National Infection Service",Wellcome Sanger Institute for the COVID-19 Genomics UK Consortium,Stephanie Hutchings et al
EPI_ISL_469740,"PHE South West Regional Laboratory, National Infection Service",Wellcome Sanger Institute for the COVID-19 Genomics UK Consortium,Stephanie Hutchings et al
EPI_ISL_469623,"PHE South West Regional Laboratory, National Infection Service",Wellcome Sanger Institute for the COVID-19 Genomics UK Consortium,Stephanie Hutchings et al
EPI_ISL_469666,"PHE South West Regional Laboratory, National Infection Service",Wellcome Sanger Institute for the COVID-19 Genomics UK Consortium,Stephanie Hutchings et al
EPI_ISL_469775,"PHE South West Regional Laboratory, National Infection Service",Wellcome Sanger Institute for the COVID-19 Genomics UK Consortium,Stephanie Hutchings et al
EPI_ISL_469753,"PHE South West Regional Laboratory, National Infection Service",Wellcome Sanger Institute for the COVID-19 Genomics UK Consortium,Stephanie Hutchings et al
EPI_ISL_469786,"PHE South West Regional Laboratory, National Infection Service",Wellcome Sanger Institute for the COVID-19 Genomics UK Consortium,Stephanie Hutchings et al
EPI_ISL_469585,"PHE South West Regional Laboratory, National Infection Service",Wellcome Sanger Institute for the COVID-19 Genomics UK Consortium,Stephanie Hutchings et al
EPI_ISL_469615,"PHE South West Regional Laboratory, National Infection Service",Wellcome Sanger Institute for the COVID-19 Genomics UK Consortium,Stephanie Hutchings et al
EPI_ISL_469680,"PHE South West Regional Laboratory, National Infection Service",Wellcome Sanger Institute for the COVID-19 Genomics UK Consortium,Stephanie Hutchings et al
EPI_ISL_469531,"PHE South West Regional Laboratory, National Infection Service",Wellcome Sanger Institute for the COVID-19 Genomics UK Consortium,Stephanie Hutchings et al
EPI_ISL_469773,"PHE South West Regional Laboratory, National Infection Service",Wellcome Sanger Institute for the COVID-19 Genomics UK Consortium,Stephanie Hutchings et al
EPI_ISL_469612,"PHE South West Regional Laboratory, National Infection Service",Wellcome Sanger Institute for the COVID-19 Genomics UK Consortium,Stephanie Hutchings et al
EPI_ISL_469552,"PHE South West Regional Laboratory, National Infection Service",Wellcome Sanger Institute for the COVID-19 Genomics UK Consortium,Stephanie Hutchings et al
EPI_ISL_469690,"PHE South West Regional Laboratory, National Infection Service",Wellcome Sanger Institute for the COVID-19 Genomics UK Consortium,Stephanie Hutchings et al
EPI_ISL_469801,"PHE South West Regional Laboratory, National Infection Service",Wellcome Sanger Institute for the COVID-19 Genomics UK Consortium,Stephanie Hutchings et al
EPI_ISL_469791,"PHE South West Regional Laboratory, National Infection Service",Wellcome Sanger Institute for the COVID-19 Genomics UK Consortium,Stephanie Hutchings et al
EPI_ISL_469734,"PHE South West Regional Laboratory, National Infection Service",Wellcome Sanger Institute for the COVID-19 Genomics UK Consortium,Stephanie Hutchings et al
EPI_ISL_469638,"PHE South West Regional Laboratory, National Infection Service",Wellcome Sanger Institute for the COVID-19 Genomics UK Consortium,Stephanie Hutchings et al
EPI_ISL_469566,"PHE South West Regional Laboratory, National Infection Service",Wellcome Sanger Institute for the COVID-19 Genomics UK Consortium,Stephanie Hutchings et al
EPI_ISL_469727,"PHE South West Regional Laboratory, National Infection Service",Wellcome Sanger Institute for the COVID-19 Genomics UK Consortium,Stephanie Hutchings et al
EPI_ISL_469555,"PHE South West Regional Laboratory, National Infection Service",Wellcome Sanger Institute for the COVID-19 Genomics UK Consortium,Stephanie Hutchings et al
EPI_ISL_469683,"PHE South West Regional Laboratory, National Infection Service",Wellcome Sanger Institute for the COVID-19 Genomics UK Consortium,Stephanie Hutchings et al
EPI_ISL_469652,"PHE South West Regional Laboratory, National Infection Service",Wellcome Sanger Institute for the COVID-19 Genomics UK Consortium,Stephanie Hutchings et al
EPI_ISL_469659,"PHE South West Regional Laboratory, National Infection Service",Wellcome Sanger Institute for the COVID-19 Genomics UK Consortium,Stephanie Hutchings et al
EPI_ISL_469564,"PHE South West Regional Laboratory, National Infection Service",Wellcome Sanger Institute for the COVID-19 Genomics UK Consortium,Stephanie Hutchings et al
EPI_ISL_469776,"PHE South West Regional Laboratory, National Infection Service",Wellcome Sanger Institute for the COVID-19 Genomics UK Consortium,Stephanie Hutchings et al
EPI_ISL_469721,"PHE South West Regional Laboratory, National Infection Service",Wellcome Sanger Institute for the COVID-19 Genomics UK Consortium,Stephanie Hutchings et al
EPI_ISL_469694,"PHE South West Regional Laboratory, National Infection Service",Wellcome Sanger Institute for the COVID-19 Genomics UK Consortium,Stephanie Hutchings et al
EPI_ISL_469571,"PHE South West Regional Laboratory, National Infection Service",Wellcome Sanger Institute for the COVID-19 Genomics UK Consortium,Stephanie Hutchings et al
EPI_ISL_469616,"PHE South West Regional Laboratory, National Infection Service",Wellcome Sanger Institute for the COVID-19 Genomics UK Consortium,Stephanie Hutchings et al
EPI_ISL_469537,"PHE South West Regional Laboratory, National Infection Service",Wellcome Sanger Institute for the COVID-19 Genomics UK Consortium,Stephanie Hutchings et al
EPI_ISL_469715,"PHE South West Regional Laboratory, National Infection Service",Wellcome Sanger Institute for the COVID-19 Genomics UK Consortium,Stephanie Hutchings et al
EPI_ISL_469604,"PHE South West Regional Laboratory, National Infection Service",Wellcome Sanger Institute for the COVID-19 Genomics UK Consortium,Stephanie Hutchings et al
EPI_ISL_469600,"PHE South West Regional Laboratory, National Infection Service",Wellcome Sanger Institute for the COVID-19 Genomics UK Consortium,Stephanie Hutchings et al
EPI_ISL_469799,"PHE South West Regional Laboratory, National Infection Service",Wellcome Sanger Institute for the COVID-19 Genomics UK Consortium,Stephanie Hutchings et al
EPI_ISL_469664,"PHE South West Regional Laboratory, National Infection Service",Wellcome Sanger Institute for the COVID-19 Genomics UK Consortium,Stephanie Hutchings et al
EPI_ISL_469719,"PHE South West Regional Laboratory, National Infection Service",Wellcome Sanger Institute for the COVID-19 Genomics UK Consortium,Stephanie Hutchings et al
EPI_ISL_469546,"PHE South West Regional Laboratory, National Infection Service",Wellcome Sanger Institute for the COVID-19 Genomics UK Consortium,Stephanie Hutchings et al
EPI_ISL_469702,"PHE South West Regional Laboratory, National Infection Service",Wellcome Sanger Institute for the COVID-19 Genomics UK Consortium,Stephanie Hutchings et al
EPI_ISL_469676,"PHE South West Regional Laboratory, National Infection Service",Wellcome Sanger Institute for the COVID-19 Genomics UK Consortium,Stephanie Hutchings et al
EPI_ISL_469796,"PHE South West Regional Laboratory, National Infection Service",Wellcome Sanger Institute for the COVID-19 Genomics UK Consortium,Stephanie Hutchings et al
EPI_ISL_469599,"PHE South West Regional Laboratory, National Infection Service",Wellcome Sanger Institute for the COVID-19 Genomics UK Consortium,Stephanie Hutchings et al
EPI_ISL_469768,"PHE South West Regional Laboratory, National Infection Service",Wellcome Sanger Institute for the COVID-19 Genomics UK Consortium,Stephanie Hutchings et al
EPI_ISL_469731,"PHE South West Regional Laboratory, National Infection Service",Wellcome Sanger Institute for the COVID-19 Genomics UK Consortium,Stephanie Hutchings et al
EPI_ISL_469677,"PHE South West Regional Laboratory, National Infection Service",Wellcome Sanger Institute for the COVID-19 Genomics UK Consortium,Stephanie Hutchings et al
EPI_ISL_458731,"PHE South West Regional Laboratory, National Infection Service",Wellcome Sanger Institute for the COVID-19 Genomics UK Consortium,Stephanie Hutchings et al
EPI_ISL_458888,"PHE South West Regional Laboratory, National Infection Service",Wellcome Sanger Institute for the COVID-19 Genomics UK Consortium,Stephanie Hutchings et al
EPI_ISL_458776,"PHE South West Regional Laboratory, National Infection Service",Wellcome Sanger Institute for the COVID-19 Genomics UK Consortium,Stephanie Hutchings et al
EPI_ISL_458786,"PHE South West Regional Laboratory, National Infection Service",Wellcome Sanger Institute for the COVID-19 Genomics UK Consortium,Stephanie Hutchings et al
EPI_ISL_458880,"PHE South West Regional Laboratory, National Infection Service",Wellcome Sanger Institute for the COVID-19 Genomics UK Consortium,Stephanie Hutchings et al
EPI_ISL_458793,"PHE South West Regional Laboratory, National Infection Service",Wellcome Sanger Institute for the COVID-19 Genomics UK Consortium,Stephanie Hutchings et al
EPI_ISL_458842,"PHE South West Regional Laboratory, National Infection Service",Wellcome Sanger Institute for the COVID-19 Genomics UK Consortium,Stephanie Hutchings et al
EPI_ISL_458824,"PHE South West Regional Laboratory, National Infection Service",Wellcome Sanger Institute for the COVID-19 Genomics UK Consortium,Stephanie Hutchings et al
EPI_ISL_458758,"PHE South West Regional Laboratory, National Infection Service",Wellcome Sanger Institute for the COVID-19 Genomics UK Consortium,Stephanie Hutchings et al
EPI_ISL_458848,"PHE South West Regional Laboratory, National Infection Service",Wellcome Sanger Institute for the COVID-19 Genomics UK Consortium,Stephanie Hutchings et al
EPI_ISL_458889,"PHE South West Regional Laboratory, National Infection Service",Wellcome Sanger Institute for the COVID-19 Genomics UK Consortium,Stephanie Hutchings et al
EPI_ISL_458812,"PHE South West Regional Laboratory, National Infection Service",Wellcome Sanger Institute for the COVID-19 Genomics UK Consortium,Stephanie Hutchings et al
EPI_ISL_458755,"PHE South West Regional Laboratory, National Infection Service",Wellcome Sanger Institute for the COVID-19 Genomics UK Consortium,Stephanie Hutchings et al
EPI_ISL_458752,"PHE South West Regional Laboratory, National Infection Service",Wellcome Sanger Institute for the COVID-19 Genomics UK Consortium,Stephanie Hutchings et al
EPI_ISL_458878,"PHE South West Regional Laboratory, National Infection Service",Wellcome Sanger Institute for the COVID-19 Genomics UK Consortium,Stephanie Hutchings et al
EPI_ISL_458804,"PHE South West Regional Laboratory, National Infection Service",Wellcome Sanger Institute for the COVID-19 Genomics UK Consortium,Stephanie Hutchings et al
EPI_ISL_458739,"PHE South West Regional Laboratory, National Infection Service",Wellcome Sanger Institute for the COVID-19 Genomics UK Consortium,Stephanie Hutchings et al
EPI_ISL_458799,"PHE South West Regional Laboratory, National Infection Service",Wellcome Sanger Institute for the COVID-19 Genomics UK Consortium,Stephanie Hutchings et al
EPI_ISL_458727,"PHE South West Regional Laboratory, National Infection Service",Wellcome Sanger Institute for the COVID-19 Genomics UK Consortium,Stephanie Hutchings et al
EPI_ISL_458874,"PHE South West Regional Laboratory, National Infection Service",Wellcome Sanger Institute for the COVID-19 Genomics UK Consortium,Stephanie Hutchings et al
EPI_ISL_458865,"PHE South West Regional Laboratory, National Infection Service",Wellcome Sanger Institute for the COVID-19 Genomics UK Consortium,Stephanie Hutchings et al
EPI_ISL_458773,"PHE South West Regional Laboratory, National Infection Service",Wellcome Sanger Institute for the COVID-19 Genomics UK Consortium,Stephanie Hutchings et al
EPI_ISL_458790,"PHE South West Regional Laboratory, National Infection Service",Wellcome Sanger Institute for the COVID-19 Genomics UK Consortium,Stephanie Hutchings et al
EPI_ISL_458887,"PHE South West Regional Laboratory, National Infection Service",Wellcome Sanger Institute for the COVID-19 Genomics UK Consortium,Stephanie Hutchings et al
EPI_ISL_458728,"PHE South West Regional Laboratory, National Infection Service",Wellcome Sanger Institute for the COVID-19 Genomics UK Consortium,Stephanie Hutchings et al
EPI_ISL_458735,"PHE South West Regional Laboratory, National Infection Service",Wellcome Sanger Institute for the COVID-19 Genomics UK Consortium,Stephanie Hutchings et al
EPI_ISL_458879,"PHE South West Regional Laboratory, National Infection Service",Wellcome Sanger Institute for the COVID-19 Genomics UK Consortium,Stephanie Hutchings et al
EPI_ISL_458818,"PHE South West Regional Laboratory, National Infection Service",Wellcome Sanger Institute for the COVID-19 Genomics UK Consortium,Stephanie Hutchings et al
EPI_ISL_458832,"PHE South West Regional Laboratory, National Infection Service",Wellcome Sanger Institute for the COVID-19 Genomics UK Consortium,Stephanie Hutchings et al
EPI_ISL_458772,"PHE South West Regional Laboratory, National Infection Service",Wellcome Sanger Institute for the COVID-19 Genomics UK Consortium,Stephanie Hutchings et al
EPI_ISL_458850,"PHE South West Regional Laboratory, National Infection Service",Wellcome Sanger Institute for the COVID-19 Genomics UK Consortium,Stephanie Hutchings et al
EPI_ISL_458909,"PHE South West Regional Laboratory, National Infection Service",Wellcome Sanger Institute for the COVID-19 Genomics UK Consortium,Stephanie Hutchings et al
EPI_ISL_458798,"PHE South West Regional Laboratory, National Infection Service",Wellcome Sanger Institute for the COVID-19 Genomics UK Consortium,Stephanie Hutchings et al
EPI_ISL_458779,"PHE South West Regional Laboratory, National Infection Service",Wellcome Sanger Institute for the COVID-19 Genomics UK Consortium,Stephanie Hutchings et al
EPI_ISL_458725,"PHE South West Regional Laboratory, National Infection Service",Wellcome Sanger Institute for the COVID-19 Genomics UK Consortium,Stephanie Hutchings et al
EPI_ISL_458886,"PHE South West Regional Laboratory, National Infection Service",Wellcome Sanger Institute for the COVID-19 Genomics UK Consortium,Stephanie Hutchings et al
EPI_ISL_458814,"PHE South West Regional Laboratory, National Infection Service",Wellcome Sanger Institute for the COVID-19 Genomics UK Consortium,Stephanie Hutchings et al
EPI_ISL_458732,"PHE South West Regional Laboratory, National Infection Service",Wellcome Sanger Institute for the COVID-19 Genomics UK Consortium,Stephanie Hutchings et al
EPI_ISL_458745,"PHE South West Regional Laboratory, National Infection Service",Wellcome Sanger Institute for the COVID-19 Genomics UK Consortium,Stephanie Hutchings et al
EPI_ISL_458853,"PHE South West Regional Laboratory, National Infection Service",Wellcome Sanger Institute for the COVID-19 Genomics UK Consortium,Stephanie Hutchings et al
EPI_ISL_458806,"PHE South West Regional Laboratory, National Infection Service",Wellcome Sanger Institute for the COVID-19 Genomics UK Consortium,Stephanie Hutchings et al
EPI_ISL_458759,"PHE South West Regional Laboratory, National Infection Service",Wellcome Sanger Institute for the COVID-19 Genomics UK Consortium,Stephanie Hutchings et al
EPI_ISL_458774,"PHE South West Regional Laboratory, National Infection Service",Wellcome Sanger Institute for the COVID-19 Genomics UK Consortium,Stephanie Hutchings et al
EPI_ISL_458883,"PHE South West Regional Laboratory, National Infection Service",Wellcome Sanger Institute for the COVID-19 Genomics UK Consortium,Stephanie Hutchings et al
EPI_ISL_458729,"PHE South West Regional Laboratory, National Infection Service",Wellcome Sanger Institute for the COVID-19 Genomics UK Consortium,Stephanie Hutchings et al
EPI_ISL_458754,"PHE South West Regional Laboratory, National Infection Service",Wellcome Sanger Institute for the COVID-19 Genomics UK Consortium,Stephanie Hutchings et al
EPI_ISL_458897,"PHE South West Regional Laboratory, National Infection Service",Wellcome Sanger Institute for the COVID-19 Genomics UK Consortium,Stephanie Hutchings et al
EPI_ISL_458753,"PHE South West Regional Laboratory, National Infection Service",Wellcome Sanger Institute for the COVID-19 Genomics UK Consortium,Stephanie Hutchings et al
EPI_ISL_458746,"PHE South West Regional Laboratory, National Infection Service",Wellcome Sanger Institute for the COVID-19 Genomics UK Consortium,Stephanie Hutchings et al
EPI_ISL_458868,"PHE South West Regional Laboratory, National Infection Service",Wellcome Sanger Institute for the COVID-19 Genomics UK Consortium,Stephanie Hutchings et al
EPI_ISL_458901,"PHE South West Regional Laboratory, National Infection Service",Wellcome Sanger Institute for the COVID-19 Genomics UK Consortium,Stephanie Hutchings et al
EPI_ISL_458796,"PHE South West Regional Laboratory, National Infection Service",Wellcome Sanger Institute for the COVID-19 Genomics UK Consortium,Stephanie Hutchings et al
EPI_ISL_458877,"PHE South West Regional Laboratory, National Infection Service",Wellcome Sanger Institute for the COVID-19 Genomics UK Consortium,Stephanie Hutchings et al
EPI_ISL_458751,"PHE South West Regional Laboratory, National Infection Service",Wellcome Sanger Institute for the COVID-19 Genomics UK Consortium,Stephanie Hutchings et al
EPI_ISL_458871,"PHE South West Regional Laboratory, National Infection Service",Wellcome Sanger Institute for the COVID-19 Genomics UK Consortium,Stephanie Hutchings et al
EPI_ISL_458807,"PHE South West Regional Laboratory, National Infection Service",Wellcome Sanger Institute for the COVID-19 Genomics UK Consortium,Stephanie Hutchings et al
EPI_ISL_458891,"PHE South West Regional Laboratory, National Infection Service",Wellcome Sanger Institute for the COVID-19 Genomics UK Consortium,Stephanie Hutchings et al
EPI_ISL_458866,"PHE South West Regional Laboratory, National Infection Service",Wellcome Sanger Institute for the COVID-19 Genomics UK Consortium,Stephanie Hutchings et al
EPI_ISL_458876,"PHE South West Regional Laboratory, National Infection Service",Wellcome Sanger Institute for the COVID-19 Genomics UK Consortium,Stephanie Hutchings et al
EPI_ISL_458845,"PHE South West Regional Laboratory, National Infection Service",Wellcome Sanger Institute for the COVID-19 Genomics UK Consortium,Stephanie Hutchings et al
EPI_ISL_458844,"PHE South West Regional Laboratory, National Infection Service",Wellcome Sanger Institute for the COVID-19 Genomics UK Consortium,Stephanie Hutchings et al
EPI_ISL_458777,"PHE South West Regional Laboratory, National Infection Service",Wellcome Sanger Institute for the COVID-19 Genomics UK Consortium,Stephanie Hutchings et al
EPI_ISL_458736,"PHE South West Regional Laboratory, National Infection Service",Wellcome Sanger Institute for the COVID-19 Genomics UK Consortium,Stephanie Hutchings et al
EPI_ISL_458838,"PHE South West Regional Laboratory, National Infection Service",Wellcome Sanger Institute for the COVID-19 Genomics UK Consortium,Stephanie Hutchings et al
EPI_ISL_458903,"PHE South West Regional Laboratory, National Infection Service",Wellcome Sanger Institute for the COVID-19 Genomics UK Consortium,Stephanie Hutchings et al
EPI_ISL_458819,"PHE South West Regional Laboratory, National Infection Service",Wellcome Sanger Institute for the COVID-19 Genomics UK Consortium,Stephanie Hutchings et al
EPI_ISL_458831,"PHE South West Regional Laboratory, National Infection Service",Wellcome Sanger Institute for the COVID-19 Genomics UK Consortium,Stephanie Hutchings et al
EPI_ISL_458771,"PHE South West Regional Laboratory, National Infection Service",Wellcome Sanger Institute for the COVID-19 Genomics UK Consortium,Stephanie Hutchings et al
EPI_ISL_458892,"PHE South West Regional Laboratory, National Infection Service",Wellcome Sanger Institute for the COVID-19 Genomics UK Consortium,Stephanie Hutchings et al
EPI_ISL_458859,"PHE South West Regional Laboratory, National Infection Service",Wellcome Sanger Institute for the COVID-19 Genomics UK Consortium,Stephanie Hutchings et al
EPI_ISL_458910,"PHE South West Regional Laboratory, National Infection Service",Wellcome Sanger Institute for the COVID-19 Genomics UK Consortium,Stephanie Hutchings et al
EPI_ISL_458760,"PHE South West Regional Laboratory, National Infection Service",Wellcome Sanger Institute for the COVID-19 Genomics UK Consortium,Stephanie Hutchings et al
EPI_ISL_458737,"PHE South West Regional Laboratory, National Infection Service",Wellcome Sanger Institute for the COVID-19 Genomics UK Consortium,Stephanie Hutchings et al
EPI_ISL_458829,"PHE South West Regional Laboratory, National Infection Service",Wellcome Sanger Institute for the COVID-19 Genomics UK Consortium,Stephanie Hutchings et al
EPI_ISL_458847,"PHE South West Regional Laboratory, National Infection Service",Wellcome Sanger Institute for the COVID-19 Genomics UK Consortium,Stephanie Hutchings et al
EPI_ISL_458797,"PHE South West Regional Laboratory, National Infection Service",Wellcome Sanger Institute for the COVID-19 Genomics UK Consortium,Stephanie Hutchings et al
EPI_ISL_458833,"PHE South West Regional Laboratory, National Infection Service",Wellcome Sanger Institute for the COVID-19 Genomics UK Consortium,Stephanie Hutchings et al
EPI_ISL_458781,"PHE South West Regional Laboratory, National Infection Service",Wellcome Sanger Institute for the COVID-19 Genomics UK Consortium,Stephanie Hutchings et al
EPI_ISL_458750,"PHE South West Regional Laboratory, National Infection Service",Wellcome Sanger Institute for the COVID-19 Genomics UK Consortium,Stephanie Hutchings et al
EPI_ISL_458872,"PHE South West Regional Laboratory, National Infection Service",Wellcome Sanger Institute for the COVID-19 Genomics UK Consortium,Stephanie Hutchings et al
EPI_ISL_458723,"PHE South West Regional Laboratory, National Infection Service",Wellcome Sanger Institute for the COVID-19 Genomics UK Consortium,Stephanie Hutchings et al
EPI_ISL_458757,"PHE South West Regional Laboratory, National Infection Service",Wellcome Sanger Institute for the COVID-19 Genomics UK Consortium,Stephanie Hutchings et al
EPI_ISL_458811,"PHE South West Regional Laboratory, National Infection Service",Wellcome Sanger Institute for the COVID-19 Genomics UK Consortium,Stephanie Hutchings et al
EPI_ISL_458839,"PHE South West Regional Laboratory, National Infection Service",Wellcome Sanger Institute for the COVID-19 Genomics UK Consortium,Stephanie Hutchings et al
EPI_ISL_458835,"PHE South West Regional Laboratory, National Infection Service",Wellcome Sanger Institute for the COVID-19 Genomics UK Consortium,Stephanie Hutchings et al
EPI_ISL_458852,"PHE South West Regional Laboratory, National Infection Service",Wellcome Sanger Institute for the COVID-19 Genomics UK Consortium,Stephanie Hutchings et al
EPI_ISL_458905,"PHE South West Regional Laboratory, National Infection Service",Wellcome Sanger Institute for the COVID-19 Genomics UK Consortium,Stephanie Hutchings et al
EPI_ISL_458896,"PHE South West Regional Laboratory, National Infection Service",Wellcome Sanger Institute for the COVID-19 Genomics UK Consortium,Stephanie Hutchings et al
EPI_ISL_458763,"PHE South West Regional Laboratory, National Infection Service",Wellcome Sanger Institute for the COVID-19 Genomics UK Consortium,Stephanie Hutchings et al
EPI_ISL_458795,"PHE South West Regional Laboratory, National Infection Service",Wellcome Sanger Institute for the COVID-19 Genomics UK Consortium,Stephanie Hutchings et al
EPI_ISL_458747,"PHE South West Regional Laboratory, National Infection Service",Wellcome Sanger Institute for the COVID-19 Genomics UK Consortium,Stephanie Hutchings et al
EPI_ISL_458898,"PHE South West Regional Laboratory, National Infection Service",Wellcome Sanger Institute for the COVID-19 Genomics UK Consortium,Stephanie Hutchings et al
EPI_ISL_458803,"PHE South West Regional Laboratory, National Infection Service",Wellcome Sanger Institute for the COVID-19 Genomics UK Consortium,Stephanie Hutchings et al
EPI_ISL_458854,"PHE South West Regional Laboratory, National Infection Service",Wellcome Sanger Institute for the COVID-19 Genomics UK Consortium,Stephanie Hutchings et al
EPI_ISL_458720,"PHE South West Regional Laboratory, National Infection Service",Wellcome Sanger Institute for the COVID-19 Genomics UK Consortium,Stephanie Hutchings et al
EPI_ISL_458907,"PHE South West Regional Laboratory, National Infection Service",Wellcome Sanger Institute for the COVID-19 Genomics UK Consortium,Stephanie Hutchings et al
EPI_ISL_458873,"PHE South West Regional Laboratory, National Infection Service",Wellcome Sanger Institute for the COVID-19 Genomics UK Consortium,Stephanie Hutchings et al
EPI_ISL_458719,"PHE South West Regional Laboratory, National Infection Service",Wellcome Sanger Institute for the COVID-19 Genomics UK Consortium,Stephanie Hutchings et al
EPI_ISL_458827,"PHE South West Regional Laboratory, National Infection Service",Wellcome Sanger Institute for the COVID-19 Genomics UK Consortium,Stephanie Hutchings et al
EPI_ISL_458858,"PHE South West Regional Laboratory, National Infection Service",Wellcome Sanger Institute for the COVID-19 Genomics UK Consortium,Stephanie Hutchings et al
EPI_ISL_458721,"PHE South West Regional Laboratory, National Infection Service",Wellcome Sanger Institute for the COVID-19 Genomics UK Consortium,Stephanie Hutchings et al
EPI_ISL_458792,"PHE South West Regional Laboratory, National Infection Service",Wellcome Sanger Institute for the COVID-19 Genomics UK Consortium,Stephanie Hutchings et al
EPI_ISL_458783,"PHE South West Regional Laboratory, National Infection Service",Wellcome Sanger Institute for the COVID-19 Genomics UK Consortium,Stephanie Hutchings et al
EPI_ISL_458733,"PHE South West Regional Laboratory, National Infection Service",Wellcome Sanger Institute for the COVID-19 Genomics UK Consortium,Stephanie Hutchings et al
EPI_ISL_458782,"PHE South West Regional Laboratory, National Infection Service",Wellcome Sanger Institute for the COVID-19 Genomics UK Consortium,Stephanie Hutchings et al
EPI_ISL_458822,"PHE South West Regional Laboratory, National Infection Service",Wellcome Sanger Institute for the COVID-19 Genomics UK Consortium,Stephanie Hutchings et al
EPI_ISL_458885,"PHE South West Regional Laboratory, National Infection Service",Wellcome Sanger Institute for the COVID-19 Genomics UK Consortium,Stephanie Hutchings et al
EPI_ISL_458856,"PHE South West Regional Laboratory, National Infection Service",Wellcome Sanger Institute for the COVID-19 Genomics UK Consortium,Stephanie Hutchings et al
EPI_ISL_458775,"PHE South West Regional Laboratory, National Infection Service",Wellcome Sanger Institute for the COVID-19 Genomics UK Consortium,Stephanie Hutchings et al
EPI_ISL_458740,"PHE South West Regional Laboratory, National Infection Service",Wellcome Sanger Institute for the COVID-19 Genomics UK Consortium,Stephanie Hutchings et al
EPI_ISL_458893,"PHE South West Regional Laboratory, National Infection Service",Wellcome Sanger Institute for the COVID-19 Genomics UK Consortium,Stephanie Hutchings et al
EPI_ISL_458761,"PHE South West Regional Laboratory, National Infection Service",Wellcome Sanger Institute for the COVID-19 Genomics UK Consortium,Stephanie Hutchings et al
EPI_ISL_458726,"PHE South West Regional Laboratory, National Infection Service",Wellcome Sanger Institute for the COVID-19 Genomics UK Consortium,Stephanie Hutchings et al
EPI_ISL_458816,"PHE South West Regional Laboratory, National Infection Service",Wellcome Sanger Institute for the COVID-19 Genomics UK Consortium,Stephanie Hutchings et al
EPI_ISL_458867,"PHE South West Regional Laboratory, National Infection Service",Wellcome Sanger Institute for the COVID-19 Genomics UK Consortium,Stephanie Hutchings et al
EPI_ISL_458756,"PHE South West Regional Laboratory, National Infection Service",Wellcome Sanger Institute for the COVID-19 Genomics UK Consortium,Stephanie Hutchings et al
EPI_ISL_458743,"PHE South West Regional Laboratory, National Infection Service",Wellcome Sanger Institute for the COVID-19 Genomics UK Consortium,Stephanie Hutchings et al
EPI_ISL_458826,"PHE South West Regional Laboratory, National Infection Service",Wellcome Sanger Institute for the COVID-19 Genomics UK Consortium,Stephanie Hutchings et al
EPI_ISL_458791,"PHE South West Regional Laboratory, National Infection Service",Wellcome Sanger Institute for the COVID-19 Genomics UK Consortium,Stephanie Hutchings et al
EPI_ISL_458813,"PHE South West Regional Laboratory, National Infection Service",Wellcome Sanger Institute for the COVID-19 Genomics UK Consortium,Stephanie Hutchings et al
EPI_ISL_458870,"PHE South West Regional Laboratory, National Infection Service",Wellcome Sanger Institute for the COVID-19 Genomics UK Consortium,Stephanie Hutchings et al
EPI_ISL_458784,"PHE South West Regional Laboratory, National Infection Service",Wellcome Sanger Institute for the COVID-19 Genomics UK Consortium,Stephanie Hutchings et al
EPI_ISL_458785,"PHE South West Regional Laboratory, National Infection Service",Wellcome Sanger Institute for the COVID-19 Genomics UK Consortium,Stephanie Hutchings et al
EPI_ISL_458730,"PHE South West Regional Laboratory, National Infection Service",Wellcome Sanger Institute for the COVID-19 Genomics UK Consortium,Stephanie Hutchings et al
EPI_ISL_458840,"PHE South West Regional Laboratory, National Infection Service",Wellcome Sanger Institute for the COVID-19 Genomics UK Consortium,Stephanie Hutchings et al
EPI_ISL_458863,"PHE South West Regional Laboratory, National Infection Service",Wellcome Sanger Institute for the COVID-19 Genomics UK Consortium,Stephanie Hutchings et al
EPI_ISL_458911,"PHE South West Regional Laboratory, National Infection Service",Wellcome Sanger Institute for the COVID-19 Genomics UK Consortium,Stephanie Hutchings et al
EPI_ISL_458787,"PHE South West Regional Laboratory, National Infection Service",Wellcome Sanger Institute for the COVID-19 Genomics UK Consortium,Stephanie Hutchings et al
EPI_ISL_458820,"PHE South West Regional Laboratory, National Infection Service",Wellcome Sanger Institute for the COVID-19 Genomics UK Consortium,Stephanie Hutchings et al
EPI_ISL_458861,"PHE South West Regional Laboratory, National Infection Service",Wellcome Sanger Institute for the COVID-19 Genomics UK Consortium,Stephanie Hutchings et al
EPI_ISL_458789,"PHE South West Regional Laboratory, National Infection Service",Wellcome Sanger Institute for the COVID-19 Genomics UK Consortium,Stephanie Hutchings et al
EPI_ISL_458748,"PHE South West Regional Laboratory, National Infection Service",Wellcome Sanger Institute for the COVID-19 Genomics UK Consortium,Stephanie Hutchings et al
EPI_ISL_458846,"PHE South West Regional Laboratory, National Infection Service",Wellcome Sanger Institute for the COVID-19 Genomics UK Consortium,Stephanie Hutchings et al
EPI_ISL_458767,"PHE South West Regional Laboratory, National Infection Service",Wellcome Sanger Institute for the COVID-19 Genomics UK Consortium,Stephanie Hutchings et al
EPI_ISL_458815,"PHE South West Regional Laboratory, National Infection Service",Wellcome Sanger Institute for the COVID-19 Genomics UK Consortium,Stephanie Hutchings et al
EPI_ISL_458834,"PHE South West Regional Laboratory, National Infection Service",Wellcome Sanger Institute for the COVID-19 Genomics UK Consortium,Stephanie Hutchings et al
EPI_ISL_458769,"PHE South West Regional Laboratory, National Infection Service",Wellcome Sanger Institute for the COVID-19 Genomics UK Consortium,Stephanie Hutchings et al
EPI_ISL_458869,"PHE South West Regional Laboratory, National Infection Service",Wellcome Sanger Institute for the COVID-19 Genomics UK Consortium,Stephanie Hutchings et al
EPI_ISL_458788,"PHE South West Regional Laboratory, National Infection Service",Wellcome Sanger Institute for the COVID-19 Genomics UK Consortium,Stephanie Hutchings et al
EPI_ISL_458766,"PHE South West Regional Laboratory, National Infection Service",Wellcome Sanger Institute for the COVID-19 Genomics UK Consortium,Stephanie Hutchings et al
EPI_ISL_458860,"PHE South West Regional Laboratory, National Infection Service",Wellcome Sanger Institute for the COVID-19 Genomics UK Consortium,Stephanie Hutchings et al
EPI_ISL_458836,"PHE South West Regional Laboratory, National Infection Service",Wellcome Sanger Institute for the COVID-19 Genomics UK Consortium,Stephanie Hutchings et al
EPI_ISL_458749,"PHE South West Regional Laboratory, National Infection Service",Wellcome Sanger Institute for the COVID-19 Genomics UK Consortium,Stephanie Hutchings et al
EPI_ISL_458794,"PHE South West Regional Laboratory, National Infection Service",Wellcome Sanger Institute for the COVID-19 Genomics UK Consortium,Stephanie Hutchings et al
EPI_ISL_458864,"PHE South West Regional Laboratory, National Infection Service",Wellcome Sanger Institute for the COVID-19 Genomics UK Consortium,Stephanie Hutchings et al
EPI_ISL_458849,"PHE South West Regional Laboratory, National Infection Service",Wellcome Sanger Institute for the COVID-19 Genomics UK Consortium,Stephanie Hutchings et al
EPI_ISL_458765,"PHE South West Regional Laboratory, National Infection Service",Wellcome Sanger Institute for the COVID-19 Genomics UK Consortium,Stephanie Hutchings et al
EPI_ISL_458809,"PHE South West Regional Laboratory, National Infection Service",Wellcome Sanger Institute for the COVID-19 Genomics UK Consortium,Stephanie Hutchings et al
EPI_ISL_458738,"PHE South West Regional Laboratory, National Infection Service",Wellcome Sanger Institute for the COVID-19 Genomics UK Consortium,Stephanie Hutchings et al
EPI_ISL_458764,"PHE South West Regional Laboratory, National Infection Service",Wellcome Sanger Institute for the COVID-19 Genomics UK Consortium,Stephanie Hutchings et al
EPI_ISL_458808,"PHE South West Regional Laboratory, National Infection Service",Wellcome Sanger Institute for the COVID-19 Genomics UK Consortium,Stephanie Hutchings et al
EPI_ISL_458908,"PHE South West Regional Laboratory, National Infection Service",Wellcome Sanger Institute for the COVID-19 Genomics UK Consortium,Stephanie Hutchings et al
EPI_ISL_458810,"PHE South West Regional Laboratory, National Infection Service",Wellcome Sanger Institute for the COVID-19 Genomics UK Consortium,Stephanie Hutchings et al
EPI_ISL_458762,"PHE South West Regional Laboratory, National Infection Service",Wellcome Sanger Institute for the COVID-19 Genomics UK Consortium,Stephanie Hutchings et al
EPI_ISL_458894,"PHE South West Regional Laboratory, National Infection Service",Wellcome Sanger Institute for the COVID-19 Genomics UK Consortium,Stephanie Hutchings et al
EPI_ISL_458800,"PHE South West Regional Laboratory, National Infection Service",Wellcome Sanger Institute for the COVID-19 Genomics UK Consortium,Stephanie Hutchings et al
EPI_ISL_458734,"PHE South West Regional Laboratory, National Infection Service",Wellcome Sanger Institute for the COVID-19 Genomics UK Consortium,Stephanie Hutchings et al
EPI_ISL_458817,"PHE South West Regional Laboratory, National Infection Service",Wellcome Sanger Institute for the COVID-19 Genomics UK Consortium,Stephanie Hutchings et al
EPI_ISL_458841,"PHE South West Regional Laboratory, National Infection Service",Wellcome Sanger Institute for the COVID-19 Genomics UK Consortium,Stephanie Hutchings et al
EPI_ISL_458778,"PHE South West Regional Laboratory, National Infection Service",Wellcome Sanger Institute for the COVID-19 Genomics UK Consortium,Stephanie Hutchings et al
EPI_ISL_458902,"PHE South West Regional Laboratory, National Infection Service",Wellcome Sanger Institute for the COVID-19 Genomics UK Consortium,Stephanie Hutchings et al
EPI_ISL_458851,"PHE South West Regional Laboratory, National Infection Service",Wellcome Sanger Institute for the COVID-19 Genomics UK Consortium,Stephanie Hutchings et al
EPI_ISL_458770,"PHE South West Regional Laboratory, National Infection Service",Wellcome Sanger Institute for the COVID-19 Genomics UK Consortium,Stephanie Hutchings et al
EPI_ISL_458875,"PHE South West Regional Laboratory, National Infection Service",Wellcome Sanger Institute for the COVID-19 Genomics UK Consortium,Stephanie Hutchings et al
EPI_ISL_458904,"PHE South West Regional Laboratory, National Infection Service",Wellcome Sanger Institute for the COVID-19 Genomics UK Consortium,Stephanie Hutchings et al
EPI_ISL_458895,"PHE South West Regional Laboratory, National Infection Service",Wellcome Sanger Institute for the COVID-19 Genomics UK Consortium,Stephanie Hutchings et al
EPI_ISL_458821,"PHE South West Regional Laboratory, National Infection Service",Wellcome Sanger Institute for the COVID-19 Genomics UK Consortium,Stephanie Hutchings et al
EPI_ISL_458862,"PHE South West Regional Laboratory, National Infection Service",Wellcome Sanger Institute for the COVID-19 Genomics UK Consortium,Stephanie Hutchings et al
EPI_ISL_458890,"PHE South West Regional Laboratory, National Infection Service",Wellcome Sanger Institute for the COVID-19 Genomics UK Consortium,Stephanie Hutchings et al
EPI_ISL_458828,"PHE South West Regional Laboratory, National Infection Service",Wellcome Sanger Institute for the COVID-19 Genomics UK Consortium,Stephanie Hutchings et al
EPI_ISL_458830,"PHE South West Regional Laboratory, National Infection Service",Wellcome Sanger Institute for the COVID-19 Genomics UK Consortium,Stephanie Hutchings et al
EPI_ISL_458899,"PHE South West Regional Laboratory, National Infection Service",Wellcome Sanger Institute for the COVID-19 Genomics UK Consortium,Stephanie Hutchings et al
EPI_ISL_458825,"PHE South West Regional Laboratory, National Infection Service",Wellcome Sanger Institute for the COVID-19 Genomics UK Consortium,Stephanie Hutchings et al
EPI_ISL_458837,"PHE South West Regional Laboratory, National Infection Service",Wellcome Sanger Institute for the COVID-19 Genomics UK Consortium,Stephanie Hutchings et al
EPI_ISL_458823,"PHE South West Regional Laboratory, National Infection Service",Wellcome Sanger Institute for the COVID-19 Genomics UK Consortium,Stephanie Hutchings et al
EPI_ISL_458768,"PHE South West Regional Laboratory, National Infection Service",Wellcome Sanger Institute for the COVID-19 Genomics UK Consortium,Stephanie Hutchings et al
EPI_ISL_458801,"PHE South West Regional Laboratory, National Infection Service",Wellcome Sanger Institute for the COVID-19 Genomics UK Consortium,Stephanie Hutchings et al
EPI_ISL_458340,"PHE South West Regional Laboratory, National Infection Service",Wellcome Sanger Institute for the COVID-19 Genomics UK Consortium,Stephanie Hutchings et al
EPI_ISL_458425,"PHE South West Regional Laboratory, National Infection Service",Wellcome Sanger Institute for the COVID-19 Genomics UK Consortium,Stephanie Hutchings et al
EPI_ISL_458302,"PHE South West Regional Laboratory, National Infection Service",Wellcome Sanger Institute for the COVID-19 Genomics UK Consortium,Stephanie Hutchings et al
EPI_ISL_458365,"PHE South West Regional Laboratory, National Infection Service",Wellcome Sanger Institute for the COVID-19 Genomics UK Consortium,Stephanie Hutchings et al
EPI_ISL_458455,"PHE South West Regional Laboratory, National Infection Service",Wellcome Sanger Institute for the COVID-19 Genomics UK Consortium,Stephanie Hutchings et al
EPI_ISL_458426,"PHE South West Regional Laboratory, National Infection Service",Wellcome Sanger Institute for the COVID-19 Genomics UK Consortium,Stephanie Hutchings et al
EPI_ISL_458503,"PHE South West Regional Laboratory, National Infection Service",Wellcome Sanger Institute for the COVID-19 Genomics UK Consortium,Stephanie Hutchings et al
EPI_ISL_458448,"PHE South West Regional Laboratory, National Infection Service",Wellcome Sanger Institute for the COVID-19 Genomics UK Consortium,Stephanie Hutchings et al
EPI_ISL_458357,"PHE South West Regional Laboratory, National Infection Service",Wellcome Sanger Institute for the COVID-19 Genomics UK Consortium,Stephanie Hutchings et al
EPI_ISL_458433,"PHE South West Regional Laboratory, National Infection Service",Wellcome Sanger Institute for the COVID-19 Genomics UK Consortium,Stephanie Hutchings et al
EPI_ISL_458440,"PHE South West Regional Laboratory, National Infection Service",Wellcome Sanger Institute for the COVID-19 Genomics UK Consortium,Stephanie Hutchings et al
EPI_ISL_458372,"PHE South West Regional Laboratory, National Infection Service",Wellcome Sanger Institute for the COVID-19 Genomics UK Consortium,Stephanie Hutchings et al
EPI_ISL_458466,"PHE South West Regional Laboratory, National Infection Service",Wellcome Sanger Institute for the COVID-19 Genomics UK Consortium,Stephanie Hutchings et al
EPI_ISL_458417,"PHE South West Regional Laboratory, National Infection Service",Wellcome Sanger Institute for the COVID-19 Genomics UK Consortium,Stephanie Hutchings et al
EPI_ISL_458499,"PHE South West Regional Laboratory, National Infection Service",Wellcome Sanger Institute for the COVID-19 Genomics UK Consortium,Stephanie Hutchings et al
EPI_ISL_458320,"PHE South West Regional Laboratory, National Infection Service",Wellcome Sanger Institute for the COVID-19 Genomics UK Consortium,Stephanie Hutchings et al
EPI_ISL_458370,"PHE South West Regional Laboratory, National Infection Service",Wellcome Sanger Institute for the COVID-19 Genomics UK Consortium,Stephanie Hutchings et al
EPI_ISL_458391,"PHE South West Regional Laboratory, National Infection Service",Wellcome Sanger Institute for the COVID-19 Genomics UK Consortium,Stephanie Hutchings et al
EPI_ISL_458475,"PHE South West Regional Laboratory, National Infection Service",Wellcome Sanger Institute for the COVID-19 Genomics UK Consortium,Stephanie Hutchings et al
EPI_ISL_458361,"PHE South West Regional Laboratory, National Infection Service",Wellcome Sanger Institute for the COVID-19 Genomics UK Consortium,Stephanie Hutchings et al
EPI_ISL_458416,"PHE South West Regional Laboratory, National Infection Service",Wellcome Sanger Institute for the COVID-19 Genomics UK Consortium,Stephanie Hutchings et al
EPI_ISL_458450,"PHE South West Regional Laboratory, National Infection Service",Wellcome Sanger Institute for the COVID-19 Genomics UK Consortium,Stephanie Hutchings et al
EPI_ISL_458467,"PHE South West Regional Laboratory, National Infection Service",Wellcome Sanger Institute for the COVID-19 Genomics UK Consortium,Stephanie Hutchings et al
EPI_ISL_458386,"PHE South West Regional Laboratory, National Infection Service",Wellcome Sanger Institute for the COVID-19 Genomics UK Consortium,Stephanie Hutchings et al
EPI_ISL_458419,"PHE South West Regional Laboratory, National Infection Service",Wellcome Sanger Institute for the COVID-19 Genomics UK Consortium,Stephanie Hutchings et al
EPI_ISL_458373,"PHE South West Regional Laboratory, National Infection Service",Wellcome Sanger Institute for the COVID-19 Genomics UK Consortium,Stephanie Hutchings et al
EPI_ISL_458309,"PHE South West Regional Laboratory, National Infection Service",Wellcome Sanger Institute for the COVID-19 Genomics UK Consortium,Stephanie Hutchings et al
EPI_ISL_458315,"PHE South West Regional Laboratory, National Infection Service",Wellcome Sanger Institute for the COVID-19 Genomics UK Consortium,Stephanie Hutchings et al
EPI_ISL_458368,"PHE South West Regional Laboratory, National Infection Service",Wellcome Sanger Institute for the COVID-19 Genomics UK Consortium,Stephanie Hutchings et al
EPI_ISL_458359,"PHE South West Regional Laboratory, National Infection Service",Wellcome Sanger Institute for the COVID-19 Genomics UK Consortium,Stephanie Hutchings et al
EPI_ISL_458501,"PHE South West Regional Laboratory, National Infection Service",Wellcome Sanger Institute for the COVID-19 Genomics UK Consortium,Stephanie Hutchings et al
EPI_ISL_458477,"PHE South West Regional Laboratory, National Infection Service",Wellcome Sanger Institute for the COVID-19 Genomics UK Consortium,Stephanie Hutchings et al
EPI_ISL_458459,"PHE South West Regional Laboratory, National Infection Service",Wellcome Sanger Institute for the COVID-19 Genomics UK Consortium,Stephanie Hutchings et al
EPI_ISL_458500,"PHE South West Regional Laboratory, National Infection Service",Wellcome Sanger Institute for the COVID-19 Genomics UK Consortium,Stephanie Hutchings et al
EPI_ISL_458375,"PHE South West Regional Laboratory, National Infection Service",Wellcome Sanger Institute for the COVID-19 Genomics UK Consortium,Stephanie Hutchings et al
EPI_ISL_458407,"PHE South West Regional Laboratory, National Infection Service",Wellcome Sanger Institute for the COVID-19 Genomics UK Consortium,Stephanie Hutchings et al
EPI_ISL_458311,"PHE South West Regional Laboratory, National Infection Service",Wellcome Sanger Institute for the COVID-19 Genomics UK Consortium,Stephanie Hutchings et al
EPI_ISL_458305,"PHE South West Regional Laboratory, National Infection Service",Wellcome Sanger Institute for the COVID-19 Genomics UK Consortium,Stephanie Hutchings et al
EPI_ISL_458371,"PHE South West Regional Laboratory, National Infection Service",Wellcome Sanger Institute for the COVID-19 Genomics UK Consortium,Stephanie Hutchings et al
EPI_ISL_458507,"PHE South West Regional Laboratory, National Infection Service",Wellcome Sanger Institute for the COVID-19 Genomics UK Consortium,Stephanie Hutchings et al
EPI_ISL_458473,"PHE South West Regional Laboratory, National Infection Service",Wellcome Sanger Institute for the COVID-19 Genomics UK Consortium,Stephanie Hutchings et al
EPI_ISL_458341,"PHE South West Regional Laboratory, National Infection Service",Wellcome Sanger Institute for the COVID-19 Genomics UK Consortium,Stephanie Hutchings et al
EPI_ISL_458377,"PHE South West Regional Laboratory, National Infection Service",Wellcome Sanger Institute for the COVID-19 Genomics UK Consortium,Stephanie Hutchings et al
EPI_ISL_458317,"PHE South West Regional Laboratory, National Infection Service",Wellcome Sanger Institute for the COVID-19 Genomics UK Consortium,Stephanie Hutchings et al
EPI_ISL_458468,"PHE South West Regional Laboratory, National Infection Service",Wellcome Sanger Institute for the COVID-19 Genomics UK Consortium,Stephanie Hutchings et al
EPI_ISL_458348,"PHE South West Regional Laboratory, National Infection Service",Wellcome Sanger Institute for the COVID-19 Genomics UK Consortium,Stephanie Hutchings et al
EPI_ISL_458326,"PHE South West Regional Laboratory, National Infection Service",Wellcome Sanger Institute for the COVID-19 Genomics UK Consortium,Stephanie Hutchings et al
EPI_ISL_458405,"PHE South West Regional Laboratory, National Infection Service",Wellcome Sanger Institute for the COVID-19 Genomics UK Consortium,Stephanie Hutchings et al
EPI_ISL_458449,"PHE South West Regional Laboratory, National Infection Service",Wellcome Sanger Institute for the COVID-19 Genomics UK Consortium,Stephanie Hutchings et al
EPI_ISL_458384,"PHE South West Regional Laboratory, National Infection Service",Wellcome Sanger Institute for the COVID-19 Genomics UK Consortium,Stephanie Hutchings et al
EPI_ISL_458435,"PHE South West Regional Laboratory, National Infection Service",Wellcome Sanger Institute for the COVID-19 Genomics UK Consortium,Stephanie Hutchings et al
EPI_ISL_458451,"PHE South West Regional Laboratory, National Infection Service",Wellcome Sanger Institute for the COVID-19 Genomics UK Consortium,Stephanie Hutchings et al
EPI_ISL_458480,"PHE South West Regional Laboratory, National Infection Service",Wellcome Sanger Institute for the COVID-19 Genomics UK Consortium,Stephanie Hutchings et al
EPI_ISL_458353,"PHE South West Regional Laboratory, National Infection Service",Wellcome Sanger Institute for the COVID-19 Genomics UK Consortium,Stephanie Hutchings et al
EPI_ISL_458398,"PHE South West Regional Laboratory, National Infection Service",Wellcome Sanger Institute for the COVID-19 Genomics UK Consortium,Stephanie Hutchings et al
EPI_ISL_458512,"PHE South West Regional Laboratory, National Infection Service",Wellcome Sanger Institute for the COVID-19 Genomics UK Consortium,Stephanie Hutchings et al
EPI_ISL_458412,"PHE South West Regional Laboratory, National Infection Service",Wellcome Sanger Institute for the COVID-19 Genomics UK Consortium,Stephanie Hutchings et al
EPI_ISL_458443,"PHE South West Regional Laboratory, National Infection Service",Wellcome Sanger Institute for the COVID-19 Genomics UK Consortium,Stephanie Hutchings et al
EPI_ISL_458380,"PHE South West Regional Laboratory, National Infection Service",Wellcome Sanger Institute for the COVID-19 Genomics UK Consortium,Stephanie Hutchings et al
EPI_ISL_458439,"PHE South West Regional Laboratory, National Infection Service",Wellcome Sanger Institute for the COVID-19 Genomics UK Consortium,Stephanie Hutchings et al
EPI_ISL_458349,"PHE South West Regional Laboratory, National Infection Service",Wellcome Sanger Institute for the COVID-19 Genomics UK Consortium,Stephanie Hutchings et al
EPI_ISL_458381,"PHE South West Regional Laboratory, National Infection Service",Wellcome Sanger Institute for the COVID-19 Genomics UK Consortium,Stephanie Hutchings et al
EPI_ISL_458457,"PHE South West Regional Laboratory, National Infection Service",Wellcome Sanger Institute for the COVID-19 Genomics UK Consortium,Stephanie Hutchings et al
EPI_ISL_458422,"PHE South West Regional Laboratory, National Infection Service",Wellcome Sanger Institute for the COVID-19 Genomics UK Consortium,Stephanie Hutchings et al
EPI_ISL_458509,"PHE South West Regional Laboratory, National Infection Service",Wellcome Sanger Institute for the COVID-19 Genomics UK Consortium,Stephanie Hutchings et al
EPI_ISL_458456,"PHE South West Regional Laboratory, National Infection Service",Wellcome Sanger Institute for the COVID-19 Genomics UK Consortium,Stephanie Hutchings et al
EPI_ISL_458336,"PHE South West Regional Laboratory, National Infection Service",Wellcome Sanger Institute for the COVID-19 Genomics UK Consortium,Stephanie Hutchings et al
EPI_ISL_458316,"PHE South West Regional Laboratory, National Infection Service",Wellcome Sanger Institute for the COVID-19 Genomics UK Consortium,Stephanie Hutchings et al
EPI_ISL_458395,"PHE South West Regional Laboratory, National Infection Service",Wellcome Sanger Institute for the COVID-19 Genomics UK Consortium,Stephanie Hutchings et al
EPI_ISL_458306,"PHE South West Regional Laboratory, National Infection Service",Wellcome Sanger Institute for the COVID-19 Genomics UK Consortium,Stephanie Hutchings et al
EPI_ISL_458374,"PHE South West Regional Laboratory, National Infection Service",Wellcome Sanger Institute for the COVID-19 Genomics UK Consortium,Stephanie Hutchings et al
EPI_ISL_458401,"PHE South West Regional Laboratory, National Infection Service",Wellcome Sanger Institute for the COVID-19 Genomics UK Consortium,Stephanie Hutchings et al
EPI_ISL_458482,"PHE South West Regional Laboratory, National Infection Service",Wellcome Sanger Institute for the COVID-19 Genomics UK Consortium,Stephanie Hutchings et al
EPI_ISL_458332,"PHE South West Regional Laboratory, National Infection Service",Wellcome Sanger Institute for the COVID-19 Genomics UK Consortium,Stephanie Hutchings et al
EPI_ISL_458303,"PHE South West Regional Laboratory, National Infection Service",Wellcome Sanger Institute for the COVID-19 Genomics UK Consortium,Stephanie Hutchings et al
EPI_ISL_458415,"PHE South West Regional Laboratory, National Infection Service",Wellcome Sanger Institute for the COVID-19 Genomics UK Consortium,Stephanie Hutchings et al
EPI_ISL_458396,"PHE South West Regional Laboratory, National Infection Service",Wellcome Sanger Institute for the COVID-19 Genomics UK Consortium,Stephanie Hutchings et al
EPI_ISL_458511,"PHE South West Regional Laboratory, National Infection Service",Wellcome Sanger Institute for the COVID-19 Genomics UK Consortium,Stephanie Hutchings et al
EPI_ISL_458343,"PHE South West Regional Laboratory, National Infection Service",Wellcome Sanger Institute for the COVID-19 Genomics UK Consortium,Stephanie Hutchings et al
EPI_ISL_458444,"PHE South West Regional Laboratory, National Infection Service",Wellcome Sanger Institute for the COVID-19 Genomics UK Consortium,Stephanie Hutchings et al
EPI_ISL_458421,"PHE South West Regional Laboratory, National Infection Service",Wellcome Sanger Institute for the COVID-19 Genomics UK Consortium,Stephanie Hutchings et al
EPI_ISL_458310,"PHE South West Regional Laboratory, National Infection Service",Wellcome Sanger Institute for the COVID-19 Genomics UK Consortium,Stephanie Hutchings et al
EPI_ISL_458308,"PHE South West Regional Laboratory, National Infection Service",Wellcome Sanger Institute for the COVID-19 Genomics UK Consortium,Stephanie Hutchings et al
EPI_ISL_458413,"PHE South West Regional Laboratory, National Infection Service",Wellcome Sanger Institute for the COVID-19 Genomics UK Consortium,Stephanie Hutchings et al
EPI_ISL_458324,"PHE South West Regional Laboratory, National Infection Service",Wellcome Sanger Institute for the COVID-19 Genomics UK Consortium,Stephanie Hutchings et al
EPI_ISL_458423,"PHE South West Regional Laboratory, National Infection Service",Wellcome Sanger Institute for the COVID-19 Genomics UK Consortium,Stephanie Hutchings et al
EPI_ISL_458318,"PHE South West Regional Laboratory, National Infection Service",Wellcome Sanger Institute for the COVID-19 Genomics UK Consortium,Stephanie Hutchings et al
EPI_ISL_458452,"PHE South West Regional Laboratory, National Infection Service",Wellcome Sanger Institute for the COVID-19 Genomics UK Consortium,Stephanie Hutchings et al
EPI_ISL_469914,"PHE South West Regional Laboratory, National Infection Service",Wellcome Sanger Institute for the COVID-19 Genomics UK Consortium,Stephanie Hutchings et al
EPI_ISL_458362,"PHE South West Regional Laboratory, National Infection Service",Wellcome Sanger Institute for the COVID-19 Genomics UK Consortium,Stephanie Hutchings et al
EPI_ISL_458358,"PHE South West Regional Laboratory, National Infection Service",Wellcome Sanger Institute for the COVID-19 Genomics UK Consortium,Stephanie Hutchings et al
EPI_ISL_458454,"PHE South West Regional Laboratory, National Infection Service",Wellcome Sanger Institute for the COVID-19 Genomics UK Consortium,Stephanie Hutchings et al
EPI_ISL_469527,"PHE South West Regional Laboratory, National Infection Service",Wellcome Sanger Institute for the COVID-19 Genomics UK Consortium,Stephanie Hutchings et al
EPI_ISL_458495,"PHE South West Regional Laboratory, National Infection Service",Wellcome Sanger Institute for the COVID-19 Genomics UK Consortium,Stephanie Hutchings et al
EPI_ISL_458312,"PHE South West Regional Laboratory, National Infection Service",Wellcome Sanger Institute for the COVID-19 Genomics UK Consortium,Stephanie Hutchings et al
EPI_ISL_458382,"PHE South West Regional Laboratory, National Infection Service",Wellcome Sanger Institute for the COVID-19 Genomics UK Consortium,Stephanie Hutchings et al
EPI_ISL_458438,"PHE South West Regional Laboratory, National Infection Service",Wellcome Sanger Institute for the COVID-19 Genomics UK Consortium,Stephanie Hutchings et al
EPI_ISL_458472,"PHE South West Regional Laboratory, National Infection Service",Wellcome Sanger Institute for the COVID-19 Genomics UK Consortium,Stephanie Hutchings et al
EPI_ISL_458428,"PHE South West Regional Laboratory, National Infection Service",Wellcome Sanger Institute for the COVID-19 Genomics UK Consortium,Stephanie Hutchings et al
EPI_ISL_458393,"PHE South West Regional Laboratory, National Infection Service",Wellcome Sanger Institute for the COVID-19 Genomics UK Consortium,Stephanie Hutchings et al
EPI_ISL_458492,"PHE South West Regional Laboratory, National Infection Service",Wellcome Sanger Institute for the COVID-19 Genomics UK Consortium,Stephanie Hutchings et al
EPI_ISL_458385,"PHE South West Regional Laboratory, National Infection Service",Wellcome Sanger Institute for the COVID-19 Genomics UK Consortium,Stephanie Hutchings et al
EPI_ISL_458410,"PHE South West Regional Laboratory, National Infection Service",Wellcome Sanger Institute for the COVID-19 Genomics UK Consortium,Stephanie Hutchings et al
EPI_ISL_458408,"PHE South West Regional Laboratory, National Infection Service",Wellcome Sanger Institute for the COVID-19 Genomics UK Consortium,Stephanie Hutchings et al
EPI_ISL_458432,"PHE South West Regional Laboratory, National Infection Service",Wellcome Sanger Institute for the COVID-19 Genomics UK Consortium,Stephanie Hutchings et al
EPI_ISL_458327,"PHE South West Regional Laboratory, National Infection Service",Wellcome Sanger Institute for the COVID-19 Genomics UK Consortium,Stephanie Hutchings et al
EPI_ISL_458445,"PHE South West Regional Laboratory, National Infection Service",Wellcome Sanger Institute for the COVID-19 Genomics UK Consortium,Stephanie Hutchings et al
EPI_ISL_458345,"PHE South West Regional Laboratory, National Infection Service",Wellcome Sanger Institute for the COVID-19 Genomics UK Consortium,Stephanie Hutchings et al
EPI_ISL_458356,"PHE South West Regional Laboratory, National Infection Service",Wellcome Sanger Institute for the COVID-19 Genomics UK Consortium,Stephanie Hutchings et al
EPI_ISL_458334,"PHE South West Regional Laboratory, National Infection Service",Wellcome Sanger Institute for the COVID-19 Genomics UK Consortium,Stephanie Hutchings et al
EPI_ISL_458321,"PHE South West Regional Laboratory, National Infection Service",Wellcome Sanger Institute for the COVID-19 Genomics UK Consortium,Stephanie Hutchings et al
EPI_ISL_458300,"PHE South West Regional Laboratory, National Infection Service",Wellcome Sanger Institute for the COVID-19 Genomics UK Consortium,Stephanie Hutchings et al
EPI_ISL_458469,"PHE South West Regional Laboratory, National Infection Service",Wellcome Sanger Institute for the COVID-19 Genomics UK Consortium,Stephanie Hutchings et al
EPI_ISL_458494,"PHE South West Regional Laboratory, National Infection Service",Wellcome Sanger Institute for the COVID-19 Genomics UK Consortium,Stephanie Hutchings et al
EPI_ISL_458429,"PHE South West Regional Laboratory, National Infection Service",Wellcome Sanger Institute for the COVID-19 Genomics UK Consortium,Stephanie Hutchings et al
EPI_ISL_458322,"PHE South West Regional Laboratory, National Infection Service",Wellcome Sanger Institute for the COVID-19 Genomics UK Consortium,Stephanie Hutchings et al
EPI_ISL_458485,"PHE South West Regional Laboratory, National Infection Service",Wellcome Sanger Institute for the COVID-19 Genomics UK Consortium,Stephanie Hutchings et al
EPI_ISL_458489,"PHE South West Regional Laboratory, National Infection Service",Wellcome Sanger Institute for the COVID-19 Genomics UK Consortium,Stephanie Hutchings et al
EPI_ISL_458304,"PHE South West Regional Laboratory, National Infection Service",Wellcome Sanger Institute for the COVID-19 Genomics UK Consortium,Stephanie Hutchings et al
EPI_ISL_458465,"PHE South West Regional Laboratory, National Infection Service",Wellcome Sanger Institute for the COVID-19 Genomics UK Consortium,Stephanie Hutchings et al
EPI_ISL_458431,"PHE South West Regional Laboratory, National Infection Service",Wellcome Sanger Institute for the COVID-19 Genomics UK Consortium,Stephanie Hutchings et al
EPI_ISL_458483,"PHE South West Regional Laboratory, National Infection Service",Wellcome Sanger Institute for the COVID-19 Genomics UK Consortium,Stephanie Hutchings et al
EPI_ISL_458476,"PHE South West Regional Laboratory, National Infection Service",Wellcome Sanger Institute for the COVID-19 Genomics UK Consortium,Stephanie Hutchings et al
EPI_ISL_458461,"PHE South West Regional Laboratory, National Infection Service",Wellcome Sanger Institute for the COVID-19 Genomics UK Consortium,Stephanie Hutchings et al
EPI_ISL_458497,"PHE South West Regional Laboratory, National Infection Service",Wellcome Sanger Institute for the COVID-19 Genomics UK Consortium,Stephanie Hutchings et al
EPI_ISL_458402,"PHE South West Regional Laboratory, National Infection Service",Wellcome Sanger Institute for the COVID-19 Genomics UK Consortium,Stephanie Hutchings et al
EPI_ISL_458460,"PHE South West Regional Laboratory, National Infection Service",Wellcome Sanger Institute for the COVID-19 Genomics UK Consortium,Stephanie Hutchings et al
EPI_ISL_458474,"PHE South West Regional Laboratory, National Infection Service",Wellcome Sanger Institute for the COVID-19 Genomics UK Consortium,Stephanie Hutchings et al
EPI_ISL_458414,"PHE South West Regional Laboratory, National Infection Service",Wellcome Sanger Institute for the COVID-19 Genomics UK Consortium,Stephanie Hutchings et al
EPI_ISL_458299,"PHE South West Regional Laboratory, National Infection Service",Wellcome Sanger Institute for the COVID-19 Genomics UK Consortium,Stephanie Hutchings et al
EPI_ISL_458388,"PHE South West Regional Laboratory, National Infection Service",Wellcome Sanger Institute for the COVID-19 Genomics UK Consortium,Stephanie Hutchings et al
EPI_ISL_458504,"PHE South West Regional Laboratory, National Infection Service",Wellcome Sanger Institute for the COVID-19 Genomics UK Consortium,Stephanie Hutchings et al
EPI_ISL_458379,"PHE South West Regional Laboratory, National Infection Service",Wellcome Sanger Institute for the COVID-19 Genomics UK Consortium,Stephanie Hutchings et al
EPI_ISL_458389,"PHE South West Regional Laboratory, National Infection Service",Wellcome Sanger Institute for the COVID-19 Genomics UK Consortium,Stephanie Hutchings et al
EPI_ISL_458484,"PHE South West Regional Laboratory, National Infection Service",Wellcome Sanger Institute for the COVID-19 Genomics UK Consortium,Stephanie Hutchings et al
EPI_ISL_458383,"PHE South West Regional Laboratory, National Infection Service",Wellcome Sanger Institute for the COVID-19 Genomics UK Consortium,Stephanie Hutchings et al
EPI_ISL_458338,"PHE South West Regional Laboratory, National Infection Service",Wellcome Sanger Institute for the COVID-19 Genomics UK Consortium,Stephanie Hutchings et al
EPI_ISL_458446,"PHE South West Regional Laboratory, National Infection Service",Wellcome Sanger Institute for the COVID-19 Genomics UK Consortium,Stephanie Hutchings et al
EPI_ISL_458491,"PHE South West Regional Laboratory, National Infection Service",Wellcome Sanger Institute for the COVID-19 Genomics UK Consortium,Stephanie Hutchings et al
EPI_ISL_458350,"PHE South West Regional Laboratory, National Infection Service",Wellcome Sanger Institute for the COVID-19 Genomics UK Consortium,Stephanie Hutchings et al
EPI_ISL_458376,"PHE South West Regional Laboratory, National Infection Service",Wellcome Sanger Institute for the COVID-19 Genomics UK Consortium,Stephanie Hutchings et al
EPI_ISL_458394,"PHE South West Regional Laboratory, National Infection Service",Wellcome Sanger Institute for the COVID-19 Genomics UK Consortium,Stephanie Hutchings et al
EPI_ISL_458420,"PHE South West Regional Laboratory, National Infection Service",Wellcome Sanger Institute for the COVID-19 Genomics UK Consortium,Stephanie Hutchings et al
EPI_ISL_458505,"PHE South West Regional Laboratory, National Infection Service",Wellcome Sanger Institute for the COVID-19 Genomics UK Consortium,Stephanie Hutchings et al
EPI_ISL_458471,"PHE South West Regional Laboratory, National Infection Service",Wellcome Sanger Institute for the COVID-19 Genomics UK Consortium,Stephanie Hutchings et al
EPI_ISL_458490,"PHE South West Regional Laboratory, National Infection Service",Wellcome Sanger Institute for the COVID-19 Genomics UK Consortium,Stephanie Hutchings et al
EPI_ISL_458339,"PHE South West Regional Laboratory, National Infection Service",Wellcome Sanger Institute for the COVID-19 Genomics UK Consortium,Stephanie Hutchings et al
EPI_ISL_458390,"PHE South West Regional Laboratory, National Infection Service",Wellcome Sanger Institute for the COVID-19 Genomics UK Consortium,Stephanie Hutchings et al
EPI_ISL_458366,"PHE South West Regional Laboratory, National Infection Service",Wellcome Sanger Institute for the COVID-19 Genomics UK Consortium,Stephanie Hutchings et al
EPI_ISL_458369,"PHE South West Regional Laboratory, National Infection Service",Wellcome Sanger Institute for the COVID-19 Genomics UK Consortium,Stephanie Hutchings et al
EPI_ISL_458515,"PHE South West Regional Laboratory, National Infection Service",Wellcome Sanger Institute for the COVID-19 Genomics UK Consortium,Stephanie Hutchings et al
EPI_ISL_458363,"PHE South West Regional Laboratory, National Infection Service",Wellcome Sanger Institute for the COVID-19 Genomics UK Consortium,Stephanie Hutchings et al
EPI_ISL_458464,"PHE South West Regional Laboratory, National Infection Service",Wellcome Sanger Institute for the COVID-19 Genomics UK Consortium,Stephanie Hutchings et al
EPI_ISL_458462,"PHE South West Regional Laboratory, National Infection Service",Wellcome Sanger Institute for the COVID-19 Genomics UK Consortium,Stephanie Hutchings et al
EPI_ISL_458403,"PHE South West Regional Laboratory, National Infection Service",Wellcome Sanger Institute for the COVID-19 Genomics UK Consortium,Stephanie Hutchings et al
EPI_ISL_458352,"PHE South West Regional Laboratory, National Infection Service",Wellcome Sanger Institute for the COVID-19 Genomics UK Consortium,Stephanie Hutchings et al
EPI_ISL_458418,"PHE South West Regional Laboratory, National Infection Service",Wellcome Sanger Institute for the COVID-19 Genomics UK Consortium,Stephanie Hutchings et al
EPI_ISL_458442,"PHE South West Regional Laboratory, National Infection Service",Wellcome Sanger Institute for the COVID-19 Genomics UK Consortium,Stephanie Hutchings et al
EPI_ISL_458481,"PHE South West Regional Laboratory, National Infection Service",Wellcome Sanger Institute for the COVID-19 Genomics UK Consortium,Stephanie Hutchings et al
EPI_ISL_458337,"PHE South West Regional Laboratory, National Infection Service",Wellcome Sanger Institute for the COVID-19 Genomics UK Consortium,Stephanie Hutchings et al
EPI_ISL_458506,"PHE South West Regional Laboratory, National Infection Service",Wellcome Sanger Institute for the COVID-19 Genomics UK Consortium,Stephanie Hutchings et al
EPI_ISL_458453,"PHE South West Regional Laboratory, National Infection Service",Wellcome Sanger Institute for the COVID-19 Genomics UK Consortium,Stephanie Hutchings et al
EPI_ISL_458313,"PHE South West Regional Laboratory, National Infection Service",Wellcome Sanger Institute for the COVID-19 Genomics UK Consortium,Stephanie Hutchings et al
EPI_ISL_458510,"PHE South West Regional Laboratory, National Infection Service",Wellcome Sanger Institute for the COVID-19 Genomics UK Consortium,Stephanie Hutchings et al
EPI_ISL_458434,"PHE South West Regional Laboratory, National Infection Service",Wellcome Sanger Institute for the COVID-19 Genomics UK Consortium,Stephanie Hutchings et al
EPI_ISL_458441,"PHE South West Regional Laboratory, National Infection Service",Wellcome Sanger Institute for the COVID-19 Genomics UK Consortium,Stephanie Hutchings et al
EPI_ISL_458351,"PHE South West Regional Laboratory, National Infection Service",Wellcome Sanger Institute for the COVID-19 Genomics UK Consortium,Stephanie Hutchings et al
EPI_ISL_458329,"PHE South West Regional Laboratory, National Infection Service",Wellcome Sanger Institute for the COVID-19 Genomics UK Consortium,Stephanie Hutchings et al
EPI_ISL_458488,"PHE South West Regional Laboratory, National Infection Service",Wellcome Sanger Institute for the COVID-19 Genomics UK Consortium,Stephanie Hutchings et al
EPI_ISL_458502,"PHE South West Regional Laboratory, National Infection Service",Wellcome Sanger Institute for the COVID-19 Genomics UK Consortium,Stephanie Hutchings et al
EPI_ISL_458367,"PHE South West Regional Laboratory, National Infection Service",Wellcome Sanger Institute for the COVID-19 Genomics UK Consortium,Stephanie Hutchings et al
EPI_ISL_458437,"PHE South West Regional Laboratory, National Infection Service",Wellcome Sanger Institute for the COVID-19 Genomics UK Consortium,Stephanie Hutchings et al
EPI_ISL_458496,"PHE South West Regional Laboratory, National Infection Service",Wellcome Sanger Institute for the COVID-19 Genomics UK Consortium,Stephanie Hutchings et al
EPI_ISL_458360,"PHE South West Regional Laboratory, National Infection Service",Wellcome Sanger Institute for the COVID-19 Genomics UK Consortium,Stephanie Hutchings et al
EPI_ISL_458328,"PHE South West Regional Laboratory, National Infection Service",Wellcome Sanger Institute for the COVID-19 Genomics UK Consortium,Stephanie Hutchings et al
EPI_ISL_458330,"PHE South West Regional Laboratory, National Infection Service",Wellcome Sanger Institute for the COVID-19 Genomics UK Consortium,Stephanie Hutchings et al
EPI_ISL_458447,"PHE South West Regional Laboratory, National Infection Service",Wellcome Sanger Institute for the COVID-19 Genomics UK Consortium,Stephanie Hutchings et al
EPI_ISL_458427,"PHE South West Regional Laboratory, National Infection Service",Wellcome Sanger Institute for the COVID-19 Genomics UK Consortium,Stephanie Hutchings et al
EPI_ISL_458333,"PHE South West Regional Laboratory, National Infection Service",Wellcome Sanger Institute for the COVID-19 Genomics UK Consortium,Stephanie Hutchings et al
EPI_ISL_458344,"PHE South West Regional Laboratory, National Infection Service",Wellcome Sanger Institute for the COVID-19 Genomics UK Consortium,Stephanie Hutchings et al
EPI_ISL_458355,"PHE South West Regional Laboratory, National Infection Service",Wellcome Sanger Institute for the COVID-19 Genomics UK Consortium,Stephanie Hutchings et al
EPI_ISL_458479,"PHE South West Regional Laboratory, National Infection Service",Wellcome Sanger Institute for the COVID-19 Genomics UK Consortium,Stephanie Hutchings et al
EPI_ISL_458347,"PHE South West Regional Laboratory, National Infection Service",Wellcome Sanger Institute for the COVID-19 Genomics UK Consortium,Stephanie Hutchings et al
EPI_ISL_458487,"PHE South West Regional Laboratory, National Infection Service",Wellcome Sanger Institute for the COVID-19 Genomics UK Consortium,Stephanie Hutchings et al
EPI_ISL_458354,"PHE South West Regional Laboratory, National Infection Service",Wellcome Sanger Institute for the COVID-19 Genomics UK Consortium,Stephanie Hutchings et al
EPI_ISL_458319,"PHE South West Regional Laboratory, National Infection Service",Wellcome Sanger Institute for the COVID-19 Genomics UK Consortium,Stephanie Hutchings et al
EPI_ISL_458470,"PHE South West Regional Laboratory, National Infection Service",Wellcome Sanger Institute for the COVID-19 Genomics UK Consortium,Stephanie Hutchings et al
EPI_ISL_458508,"PHE South West Regional Laboratory, National Infection Service",Wellcome Sanger Institute for the COVID-19 Genomics UK Consortium,Stephanie Hutchings et al
EPI_ISL_458307,"PHE South West Regional Laboratory, National Infection Service",Wellcome Sanger Institute for the COVID-19 Genomics UK Consortium,Stephanie Hutchings et al
EPI_ISL_458335,"PHE South West Regional Laboratory, National Infection Service",Wellcome Sanger Institute for the COVID-19 Genomics UK Consortium,Stephanie Hutchings et al
EPI_ISL_458486,"PHE South West Regional Laboratory, National Infection Service",Wellcome Sanger Institute for the COVID-19 Genomics UK Consortium,Stephanie Hutchings et al
EPI_ISL_458513,"PHE South West Regional Laboratory, National Infection Service",Wellcome Sanger Institute for the COVID-19 Genomics UK Consortium,Stephanie Hutchings et al
EPI_ISL_458400,"PHE South West Regional Laboratory, National Infection Service",Wellcome Sanger Institute for the COVID-19 Genomics UK Consortium,Stephanie Hutchings et al
EPI_ISL_458397,"PHE South West Regional Laboratory, National Infection Service",Wellcome Sanger Institute for the COVID-19 Genomics UK Consortium,Stephanie Hutchings et al
EPI_ISL_458411,"PHE South West Regional Laboratory, National Infection Service",Wellcome Sanger Institute for the COVID-19 Genomics UK Consortium,Stephanie Hutchings et al
EPI_ISL_469825,"PHE South West Regional Laboratory, National Infection Service",Wellcome Sanger Institute for the COVID-19 Genomics UK Consortium,Stephanie Hutchings et al
EPI_ISL_469818,"PHE South West Regional Laboratory, National Infection Service",Wellcome Sanger Institute for the COVID-19 Genomics UK Consortium,Stephanie Hutchings et al
EPI_ISL_469821,"PHE South West Regional Laboratory, National Infection Service",Wellcome Sanger Institute for the COVID-19 Genomics UK Consortium,Stephanie Hutchings et al
EPI_ISL_469823,"PHE South West Regional Laboratory, National Infection Service",Wellcome Sanger Institute for the COVID-19 Genomics UK Consortium,Stephanie Hutchings et al
EPI_ISL_469836,"PHE South West Regional Laboratory, National Infection Service",Wellcome Sanger Institute for the COVID-19 Genomics UK Consortium,Stephanie Hutchings et al
EPI_ISL_469817,"PHE South West Regional Laboratory, National Infection Service",Wellcome Sanger Institute for the COVID-19 Genomics UK Consortium,Stephanie Hutchings et al
EPI_ISL_469808,"PHE South West Regional Laboratory, National Infection Service",Wellcome Sanger Institute for the COVID-19 Genomics UK Consortium,Stephanie Hutchings et al
EPI_ISL_469839,"PHE South West Regional Laboratory, National Infection Service",Wellcome Sanger Institute for the COVID-19 Genomics UK Consortium,Stephanie Hutchings et al
EPI_ISL_469841,"PHE South West Regional Laboratory, National Infection Service",Wellcome Sanger Institute for the COVID-19 Genomics UK Consortium,Stephanie Hutchings et al
EPI_ISL_469819,"PHE South West Regional Laboratory, National Infection Service",Wellcome Sanger Institute for the COVID-19 Genomics UK Consortium,Stephanie Hutchings et al
EPI_ISL_469820,"PHE South West Regional Laboratory, National Infection Service",Wellcome Sanger Institute for the COVID-19 Genomics UK Consortium,Stephanie Hutchings et al
EPI_ISL_469814,"PHE South West Regional Laboratory, National Infection Service",Wellcome Sanger Institute for the COVID-19 Genomics UK Consortium,Stephanie Hutchings et al
EPI_ISL_469842,"PHE South West Regional Laboratory, National Infection Service",Wellcome Sanger Institute for the COVID-19 Genomics UK Consortium,Stephanie Hutchings et al
EPI_ISL_469815,"PHE South West Regional Laboratory, National Infection Service",Wellcome Sanger Institute for the COVID-19 Genomics UK Consortium,Stephanie Hutchings et al
EPI_ISL_469830,"PHE South West Regional Laboratory, National Infection Service",Wellcome Sanger Institute for the COVID-19 Genomics UK Consortium,Stephanie Hutchings et al
EPI_ISL_469835,"PHE South West Regional Laboratory, National Infection Service",Wellcome Sanger Institute for the COVID-19 Genomics UK Consortium,Stephanie Hutchings et al
EPI_ISL_469831,"PHE South West Regional Laboratory, National Infection Service",Wellcome Sanger Institute for the COVID-19 Genomics UK Consortium,Stephanie Hutchings et al
EPI_ISL_469832,"PHE South West Regional Laboratory, National Infection Service",Wellcome Sanger Institute for the COVID-19 Genomics UK Consortium,Stephanie Hutchings et al
EPI_ISL_469828,"PHE South West Regional Laboratory, National Infection Service",Wellcome Sanger Institute for the COVID-19 Genomics UK Consortium,Stephanie Hutchings et al
EPI_ISL_469809,"PHE South West Regional Laboratory, National Infection Service",Wellcome Sanger Institute for the COVID-19 Genomics UK Consortium,Stephanie Hutchings et al
EPI_ISL_469840,"PHE South West Regional Laboratory, National Infection Service",Wellcome Sanger Institute for the COVID-19 Genomics UK Consortium,Stephanie Hutchings et al
EPI_ISL_469811,"PHE South West Regional Laboratory, National Infection Service",Wellcome Sanger Institute for the COVID-19 Genomics UK Consortium,Stephanie Hutchings et al
EPI_ISL_469827,"PHE South West Regional Laboratory, National Infection Service",Wellcome Sanger Institute for the COVID-19 Genomics UK Consortium,Stephanie Hutchings et al
EPI_ISL_469816,"PHE South West Regional Laboratory, National Infection Service",Wellcome Sanger Institute for the COVID-19 Genomics UK Consortium,Stephanie Hutchings et al
EPI_ISL_469829,"PHE South West Regional Laboratory, National Infection Service",Wellcome Sanger Institute for the COVID-19 Genomics UK Consortium,Stephanie Hutchings et al
EPI_ISL_469807,"PHE South West Regional Laboratory, National Infection Service",Wellcome Sanger Institute for the COVID-19 Genomics UK Consortium,Stephanie Hutchings et al
EPI_ISL_469833,"PHE South West Regional Laboratory, National Infection Service",Wellcome Sanger Institute for the COVID-19 Genomics UK Consortium,Stephanie Hutchings et al
EPI_ISL_469838,"PHE South West Regional Laboratory, National Infection Service",Wellcome Sanger Institute for the COVID-19 Genomics UK Consortium,Stephanie Hutchings et al
EPI_ISL_469824,"PHE South West Regional Laboratory, National Infection Service",Wellcome Sanger Institute for the COVID-19 Genomics UK Consortium,Stephanie Hutchings et al
EPI_ISL_469837,"PHE South West Regional Laboratory, National Infection Service",Wellcome Sanger Institute for the COVID-19 Genomics UK Consortium,Stephanie Hutchings et al
EPI_ISL_469843,"PHE South West Regional Laboratory, National Infection Service",Wellcome Sanger Institute for the COVID-19 Genomics UK Consortium,Stephanie Hutchings et al
EPI_ISL_469806,"PHE South West Regional Laboratory, National Infection Service",Wellcome Sanger Institute for the COVID-19 Genomics UK Consortium,Stephanie Hutchings et al
EPI_ISL_469813,"PHE South West Regional Laboratory, National Infection Service",Wellcome Sanger Institute for the COVID-19 Genomics UK Consortium,Stephanie Hutchings et al
EPI_ISL_469822,"PHE South West Regional Laboratory, National Infection Service",Wellcome Sanger Institute for the COVID-19 Genomics UK Consortium,Stephanie Hutchings et al
EPI_ISL_469810,"PHE South West Regional Laboratory, National Infection Service",Wellcome Sanger Institute for the COVID-19 Genomics UK Consortium,Stephanie Hutchings et al
EPI_ISL_469432,"PHE South West Regional Laboratory, National Infection Service",Wellcome Sanger Institute for the COVID-19 Genomics UK Consortium,Stephanie Hutchings et al
EPI_ISL_469347,"PHE South West Regional Laboratory, National Infection Service",Wellcome Sanger Institute for the COVID-19 Genomics UK Consortium,Stephanie Hutchings et al
EPI_ISL_469406,"PHE South West Regional Laboratory, National Infection Service",Wellcome Sanger Institute for the COVID-19 Genomics UK Consortium,Stephanie Hutchings et al
EPI_ISL_469369,"PHE South West Regional Laboratory, National Infection Service",Wellcome Sanger Institute for the COVID-19 Genomics UK Consortium,Stephanie Hutchings et al
EPI_ISL_469435,"PHE South West Regional Laboratory, National Infection Service",Wellcome Sanger Institute for the COVID-19 Genomics UK Consortium,Stephanie Hutchings et al
EPI_ISL_469357,"PHE South West Regional Laboratory, National Infection Service",Wellcome Sanger Institute for the COVID-19 Genomics UK Consortium,Stephanie Hutchings et al
EPI_ISL_469416,"PHE South West Regional Laboratory, National Infection Service",Wellcome Sanger Institute for the COVID-19 Genomics UK Consortium,Stephanie Hutchings et al
EPI_ISL_469452,"PHE South West Regional Laboratory, National Infection Service",Wellcome Sanger Institute for the COVID-19 Genomics UK Consortium,Stephanie Hutchings et al
EPI_ISL_469419,"PHE South West Regional Laboratory, National Infection Service",Wellcome Sanger Institute for the COVID-19 Genomics UK Consortium,Stephanie Hutchings et al
EPI_ISL_469413,"PHE South West Regional Laboratory, National Infection Service",Wellcome Sanger Institute for the COVID-19 Genomics UK Consortium,Stephanie Hutchings et al
EPI_ISL_469394,"PHE South West Regional Laboratory, National Infection Service",Wellcome Sanger Institute for the COVID-19 Genomics UK Consortium,Stephanie Hutchings et al
EPI_ISL_469448,"PHE South West Regional Laboratory, National Infection Service",Wellcome Sanger Institute for the COVID-19 Genomics UK Consortium,Stephanie Hutchings et al
EPI_ISL_469359,"PHE South West Regional Laboratory, National Infection Service",Wellcome Sanger Institute for the COVID-19 Genomics UK Consortium,Stephanie Hutchings et al
EPI_ISL_469392,"PHE South West Regional Laboratory, National Infection Service",Wellcome Sanger Institute for the COVID-19 Genomics UK Consortium,Stephanie Hutchings et al
EPI_ISL_469374,"PHE South West Regional Laboratory, National Infection Service",Wellcome Sanger Institute for the COVID-19 Genomics UK Consortium,Stephanie Hutchings et al
EPI_ISL_469398,"PHE South West Regional Laboratory, National Infection Service",Wellcome Sanger Institute for the COVID-19 Genomics UK Consortium,Stephanie Hutchings et al
EPI_ISL_469400,"PHE South West Regional Laboratory, National Infection Service",Wellcome Sanger Institute for the COVID-19 Genomics UK Consortium,Stephanie Hutchings et al
EPI_ISL_469404,"PHE South West Regional Laboratory, National Infection Service",Wellcome Sanger Institute for the COVID-19 Genomics UK Consortium,Stephanie Hutchings et al
EPI_ISL_469386,"PHE South West Regional Laboratory, National Infection Service",Wellcome Sanger Institute for the COVID-19 Genomics UK Consortium,Stephanie Hutchings et al
EPI_ISL_469372,"PHE South West Regional Laboratory, National Infection Service",Wellcome Sanger Institute for the COVID-19 Genomics UK Consortium,Stephanie Hutchings et al
EPI_ISL_469431,"PHE South West Regional Laboratory, National Infection Service",Wellcome Sanger Institute for the COVID-19 Genomics UK Consortium,Stephanie Hutchings et al
EPI_ISL_469418,"PHE South West Regional Laboratory, National Infection Service",Wellcome Sanger Institute for the COVID-19 Genomics UK Consortium,Stephanie Hutchings et al
EPI_ISL_469387,"PHE South West Regional Laboratory, National Infection Service",Wellcome Sanger Institute for the COVID-19 Genomics UK Consortium,Stephanie Hutchings et al
EPI_ISL_469442,"PHE South West Regional Laboratory, National Infection Service",Wellcome Sanger Institute for the COVID-19 Genomics UK Consortium,Stephanie Hutchings et al
EPI_ISL_469352,"PHE South West Regional Laboratory, National Infection Service",Wellcome Sanger Institute for the COVID-19 Genomics UK Consortium,Stephanie Hutchings et al
EPI_ISL_469362,"PHE South West Regional Laboratory, National Infection Service",Wellcome Sanger Institute for the COVID-19 Genomics UK Consortium,Stephanie Hutchings et al
EPI_ISL_469401,"PHE South West Regional Laboratory, National Infection Service",Wellcome Sanger Institute for the COVID-19 Genomics UK Consortium,Stephanie Hutchings et al
EPI_ISL_469356,"PHE South West Regional Laboratory, National Infection Service",Wellcome Sanger Institute for the COVID-19 Genomics UK Consortium,Stephanie Hutchings et al
EPI_ISL_469350,"PHE South West Regional Laboratory, National Infection Service",Wellcome Sanger Institute for the COVID-19 Genomics UK Consortium,Stephanie Hutchings et al
EPI_ISL_469389,"PHE South West Regional Laboratory, National Infection Service",Wellcome Sanger Institute for the COVID-19 Genomics UK Consortium,Stephanie Hutchings et al
EPI_ISL_469375,"PHE South West Regional Laboratory, National Infection Service",Wellcome Sanger Institute for the COVID-19 Genomics UK Consortium,Stephanie Hutchings et al
EPI_ISL_469455,"PHE South West Regional Laboratory, National Infection Service",Wellcome Sanger Institute for the COVID-19 Genomics UK Consortium,Stephanie Hutchings et al
EPI_ISL_469371,"PHE South West Regional Laboratory, National Infection Service",Wellcome Sanger Institute for the COVID-19 Genomics UK Consortium,Stephanie Hutchings et al
EPI_ISL_469446,"PHE South West Regional Laboratory, National Infection Service",Wellcome Sanger Institute for the COVID-19 Genomics UK Consortium,Stephanie Hutchings et al
EPI_ISL_469355,"PHE South West Regional Laboratory, National Infection Service",Wellcome Sanger Institute for the COVID-19 Genomics UK Consortium,Stephanie Hutchings et al
EPI_ISL_469444,"PHE South West Regional Laboratory, National Infection Service",Wellcome Sanger Institute for the COVID-19 Genomics UK Consortium,Stephanie Hutchings et al
EPI_ISL_469440,"PHE South West Regional Laboratory, National Infection Service",Wellcome Sanger Institute for the COVID-19 Genomics UK Consortium,Stephanie Hutchings et al
EPI_ISL_469353,"PHE South West Regional Laboratory, National Infection Service",Wellcome Sanger Institute for the COVID-19 Genomics UK Consortium,Stephanie Hutchings et al
EPI_ISL_469408,"PHE South West Regional Laboratory, National Infection Service",Wellcome Sanger Institute for the COVID-19 Genomics UK Consortium,Stephanie Hutchings et al
EPI_ISL_469358,"PHE South West Regional Laboratory, National Infection Service",Wellcome Sanger Institute for the COVID-19 Genomics UK Consortium,Stephanie Hutchings et al
EPI_ISL_469379,"PHE South West Regional Laboratory, National Infection Service",Wellcome Sanger Institute for the COVID-19 Genomics UK Consortium,Stephanie Hutchings et al
EPI_ISL_469390,"PHE South West Regional Laboratory, National Infection Service",Wellcome Sanger Institute for the COVID-19 Genomics UK Consortium,Stephanie Hutchings et al
EPI_ISL_469449,"PHE South West Regional Laboratory, National Infection Service",Wellcome Sanger Institute for the COVID-19 Genomics UK Consortium,Stephanie Hutchings et al
EPI_ISL_469391,"PHE South West Regional Laboratory, National Infection Service",Wellcome Sanger Institute for the COVID-19 Genomics UK Consortium,Stephanie Hutchings et al
EPI_ISL_469447,"PHE South West Regional Laboratory, National Infection Service",Wellcome Sanger Institute for the COVID-19 Genomics UK Consortium,Stephanie Hutchings et al
EPI_ISL_469367,"PHE South West Regional Laboratory, National Infection Service",Wellcome Sanger Institute for the COVID-19 Genomics UK Consortium,Stephanie Hutchings et al
EPI_ISL_469397,"PHE South West Regional Laboratory, National Infection Service",Wellcome Sanger Institute for the COVID-19 Genomics UK Consortium,Stephanie Hutchings et al
EPI_ISL_469368,"PHE South West Regional Laboratory, National Infection Service",Wellcome Sanger Institute for the COVID-19 Genomics UK Consortium,Stephanie Hutchings et al
EPI_ISL_469364,"PHE South West Regional Laboratory, National Infection Service",Wellcome Sanger Institute for the COVID-19 Genomics UK Consortium,Stephanie Hutchings et al
EPI_ISL_469424,"PHE South West Regional Laboratory, National Infection Service",Wellcome Sanger Institute for the COVID-19 Genomics UK Consortium,Stephanie Hutchings et al
EPI_ISL_469427,"PHE South West Regional Laboratory, National Infection Service",Wellcome Sanger Institute for the COVID-19 Genomics UK Consortium,Stephanie Hutchings et al
EPI_ISL_469463,"PHE South West Regional Laboratory, National Infection Service",Wellcome Sanger Institute for the COVID-19 Genomics UK Consortium,Stephanie Hutchings et al
EPI_ISL_469382,"PHE South West Regional Laboratory, National Infection Service",Wellcome Sanger Institute for the COVID-19 Genomics UK Consortium,Stephanie Hutchings et al
EPI_ISL_469385,"PHE South West Regional Laboratory, National Infection Service",Wellcome Sanger Institute for the COVID-19 Genomics UK Consortium,Stephanie Hutchings et al
EPI_ISL_469450,"PHE South West Regional Laboratory, National Infection Service",Wellcome Sanger Institute for the COVID-19 Genomics UK Consortium,Stephanie Hutchings et al
EPI_ISL_469402,"PHE South West Regional Laboratory, National Infection Service",Wellcome Sanger Institute for the COVID-19 Genomics UK Consortium,Stephanie Hutchings et al
EPI_ISL_469363,"PHE South West Regional Laboratory, National Infection Service",Wellcome Sanger Institute for the COVID-19 Genomics UK Consortium,Stephanie Hutchings et al
EPI_ISL_469346,"PHE South West Regional Laboratory, National Infection Service",Wellcome Sanger Institute for the COVID-19 Genomics UK Consortium,Stephanie Hutchings et al
EPI_ISL_469443,"PHE South West Regional Laboratory, National Infection Service",Wellcome Sanger Institute for the COVID-19 Genomics UK Consortium,Stephanie Hutchings et al
EPI_ISL_469354,"PHE South West Regional Laboratory, National Infection Service",Wellcome Sanger Institute for the COVID-19 Genomics UK Consortium,Stephanie Hutchings et al
EPI_ISL_469458,"PHE South West Regional Laboratory, National Infection Service",Wellcome Sanger Institute for the COVID-19 Genomics UK Consortium,Stephanie Hutchings et al
EPI_ISL_469439,"PHE South West Regional Laboratory, National Infection Service",Wellcome Sanger Institute for the COVID-19 Genomics UK Consortium,Stephanie Hutchings et al
EPI_ISL_469361,"PHE South West Regional Laboratory, National Infection Service",Wellcome Sanger Institute for the COVID-19 Genomics UK Consortium,Stephanie Hutchings et al
EPI_ISL_469383,"PHE South West Regional Laboratory, National Infection Service",Wellcome Sanger Institute for the COVID-19 Genomics UK Consortium,Stephanie Hutchings et al
EPI_ISL_469428,"PHE South West Regional Laboratory, National Infection Service",Wellcome Sanger Institute for the COVID-19 Genomics UK Consortium,Stephanie Hutchings et al
EPI_ISL_469409,"PHE South West Regional Laboratory, National Infection Service",Wellcome Sanger Institute for the COVID-19 Genomics UK Consortium,Stephanie Hutchings et al
EPI_ISL_469345,"PHE South West Regional Laboratory, National Infection Service",Wellcome Sanger Institute for the COVID-19 Genomics UK Consortium,Stephanie Hutchings et al
EPI_ISL_469360,"PHE South West Regional Laboratory, National Infection Service",Wellcome Sanger Institute for the COVID-19 Genomics UK Consortium,Stephanie Hutchings et al
EPI_ISL_469436,"PHE South West Regional Laboratory, National Infection Service",Wellcome Sanger Institute for the COVID-19 Genomics UK Consortium,Stephanie Hutchings et al
EPI_ISL_469462,"PHE South West Regional Laboratory, National Infection Service",Wellcome Sanger Institute for the COVID-19 Genomics UK Consortium,Stephanie Hutchings et al
EPI_ISL_469414,"PHE South West Regional Laboratory, National Infection Service",Wellcome Sanger Institute for the COVID-19 Genomics UK Consortium,Stephanie Hutchings et al
EPI_ISL_469366,"PHE South West Regional Laboratory, National Infection Service",Wellcome Sanger Institute for the COVID-19 Genomics UK Consortium,Stephanie Hutchings et al
EPI_ISL_469454,"PHE South West Regional Laboratory, National Infection Service",Wellcome Sanger Institute for the COVID-19 Genomics UK Consortium,Stephanie Hutchings et al
EPI_ISL_469365,"PHE South West Regional Laboratory, National Infection Service",Wellcome Sanger Institute for the COVID-19 Genomics UK Consortium,Stephanie Hutchings et al
EPI_ISL_469430,"PHE South West Regional Laboratory, National Infection Service",Wellcome Sanger Institute for the COVID-19 Genomics UK Consortium,Stephanie Hutchings et al
EPI_ISL_469453,"PHE South West Regional Laboratory, National Infection Service",Wellcome Sanger Institute for the COVID-19 Genomics UK Consortium,Stephanie Hutchings et al
EPI_ISL_469348,"PHE South West Regional Laboratory, National Infection Service",Wellcome Sanger Institute for the COVID-19 Genomics UK Consortium,Stephanie Hutchings et al
EPI_ISL_469384,"PHE South West Regional Laboratory, National Infection Service",Wellcome Sanger Institute for the COVID-19 Genomics UK Consortium,Stephanie Hutchings et al
EPI_ISL_469370,"PHE South West Regional Laboratory, National Infection Service",Wellcome Sanger Institute for the COVID-19 Genomics UK Consortium,Stephanie Hutchings et al
EPI_ISL_469381,"PHE South West Regional Laboratory, National Infection Service",Wellcome Sanger Institute for the COVID-19 Genomics UK Consortium,Stephanie Hutchings et al
EPI_ISL_469349,"PHE South West Regional Laboratory, National Infection Service",Wellcome Sanger Institute for the COVID-19 Genomics UK Consortium,Stephanie Hutchings et al
EPI_ISL_469423,"PHE South West Regional Laboratory, National Infection Service",Wellcome Sanger Institute for the COVID-19 Genomics UK Consortium,Stephanie Hutchings et al
EPI_ISL_469407,"PHE South West Regional Laboratory, National Infection Service",Wellcome Sanger Institute for the COVID-19 Genomics UK Consortium,Stephanie Hutchings et al
EPI_ISL_469380,"PHE South West Regional Laboratory, National Infection Service",Wellcome Sanger Institute for the COVID-19 Genomics UK Consortium,Stephanie Hutchings et al
EPI_ISL_469422,"PHE South West Regional Laboratory, National Infection Service",Wellcome Sanger Institute for the COVID-19 Genomics UK Consortium,Stephanie Hutchings et al
EPI_ISL_469396,"PHE South West Regional Laboratory, National Infection Service",Wellcome Sanger Institute for the COVID-19 Genomics UK Consortium,Stephanie Hutchings et al
EPI_ISL_469460,"PHE South West Regional Laboratory, National Infection Service",Wellcome Sanger Institute for the COVID-19 Genomics UK Consortium,Stephanie Hutchings et al
EPI_ISL_469393,"PHE South West Regional Laboratory, National Infection Service",Wellcome Sanger Institute for the COVID-19 Genomics UK Consortium,Stephanie Hutchings et al
EPI_ISL_469421,"PHE South West Regional Laboratory, National Infection Service",Wellcome Sanger Institute for the COVID-19 Genomics UK Consortium,Stephanie Hutchings et al
EPI_ISL_469437,"PHE South West Regional Laboratory, National Infection Service",Wellcome Sanger Institute for the COVID-19 Genomics UK Consortium,Stephanie Hutchings et al
EPI_ISL_469412,"PHE South West Regional Laboratory, National Infection Service",Wellcome Sanger Institute for the COVID-19 Genomics UK Consortium,Stephanie Hutchings et al
EPI_ISL_469459,"PHE South West Regional Laboratory, National Infection Service",Wellcome Sanger Institute for the COVID-19 Genomics UK Consortium,Stephanie Hutchings et al
EPI_ISL_469445,"PHE South West Regional Laboratory, National Infection Service",Wellcome Sanger Institute for the COVID-19 Genomics UK Consortium,Stephanie Hutchings et al
EPI_ISL_469399,"PHE South West Regional Laboratory, National Infection Service",Wellcome Sanger Institute for the COVID-19 Genomics UK Consortium,Stephanie Hutchings et al
EPI_ISL_469376,"PHE South West Regional Laboratory, National Infection Service",Wellcome Sanger Institute for the COVID-19 Genomics UK Consortium,Stephanie Hutchings et al
EPI_ISL_469388,"PHE South West Regional Laboratory, National Infection Service",Wellcome Sanger Institute for the COVID-19 Genomics UK Consortium,Stephanie Hutchings et al
EPI_ISL_469451,"PHE South West Regional Laboratory, National Infection Service",Wellcome Sanger Institute for the COVID-19 Genomics UK Consortium,Stephanie Hutchings et al
EPI_ISL_469417,"PHE South West Regional Laboratory, National Infection Service",Wellcome Sanger Institute for the COVID-19 Genomics UK Consortium,Stephanie Hutchings et al
EPI_ISL_469405,"PHE South West Regional Laboratory, National Infection Service",Wellcome Sanger Institute for the COVID-19 Genomics UK Consortium,Stephanie Hutchings et al
EPI_ISL_469434,"PHE South West Regional Laboratory, National Infection Service",Wellcome Sanger Institute for the COVID-19 Genomics UK Consortium,Stephanie Hutchings et al
EPI_ISL_469373,"PHE South West Regional Laboratory, National Infection Service",Wellcome Sanger Institute for the COVID-19 Genomics UK Consortium,Stephanie Hutchings et al
EPI_ISL_469377,"PHE South West Regional Laboratory, National Infection Service",Wellcome Sanger Institute for the COVID-19 Genomics UK Consortium,Stephanie Hutchings et al
EPI_ISL_469456,"PHE South West Regional Laboratory, National Infection Service",Wellcome Sanger Institute for the COVID-19 Genomics UK Consortium,Stephanie Hutchings et al
EPI_ISL_469420,"PHE South West Regional Laboratory, National Infection Service",Wellcome Sanger Institute for the COVID-19 Genomics UK Consortium,Stephanie Hutchings et al
EPI_ISL_469491,"PHE South West Regional Laboratory, National Infection Service",Wellcome Sanger Institute for the COVID-19 Genomics UK Consortium,Stephanie Hutchings et al
EPI_ISL_469493,"PHE South West Regional Laboratory, National Infection Service",Wellcome Sanger Institute for the COVID-19 Genomics UK Consortium,Stephanie Hutchings et al
EPI_ISL_469479,"PHE South West Regional Laboratory, National Infection Service",Wellcome Sanger Institute for the COVID-19 Genomics UK Consortium,Stephanie Hutchings et al
EPI_ISL_469476,"PHE South West Regional Laboratory, National Infection Service",Wellcome Sanger Institute for the COVID-19 Genomics UK Consortium,Stephanie Hutchings et al
EPI_ISL_469505,"PHE South West Regional Laboratory, National Infection Service",Wellcome Sanger Institute for the COVID-19 Genomics UK Consortium,Stephanie Hutchings et al
EPI_ISL_469487,"PHE South West Regional Laboratory, National Infection Service",Wellcome Sanger Institute for the COVID-19 Genomics UK Consortium,Stephanie Hutchings et al
EPI_ISL_469494,"PHE South West Regional Laboratory, National Infection Service",Wellcome Sanger Institute for the COVID-19 Genomics UK Consortium,Stephanie Hutchings et al
EPI_ISL_469486,"PHE South West Regional Laboratory, National Infection Service",Wellcome Sanger Institute for the COVID-19 Genomics UK Consortium,Stephanie Hutchings et al
EPI_ISL_469519,"PHE South West Regional Laboratory, National Infection Service",Wellcome Sanger Institute for the COVID-19 Genomics UK Consortium,Stephanie Hutchings et al
EPI_ISL_469485,"PHE South West Regional Laboratory, National Infection Service",Wellcome Sanger Institute for the COVID-19 Genomics UK Consortium,Stephanie Hutchings et al
EPI_ISL_469520,"PHE South West Regional Laboratory, National Infection Service",Wellcome Sanger Institute for the COVID-19 Genomics UK Consortium,Stephanie Hutchings et al
EPI_ISL_469466,"PHE South West Regional Laboratory, National Infection Service",Wellcome Sanger Institute for the COVID-19 Genomics UK Consortium,Stephanie Hutchings et al
EPI_ISL_469475,"PHE South West Regional Laboratory, National Infection Service",Wellcome Sanger Institute for the COVID-19 Genomics UK Consortium,Stephanie Hutchings et al
EPI_ISL_469470,"PHE South West Regional Laboratory, National Infection Service",Wellcome Sanger Institute for the COVID-19 Genomics UK Consortium,Stephanie Hutchings et al
EPI_ISL_469497,"PHE South West Regional Laboratory, National Infection Service",Wellcome Sanger Institute for the COVID-19 Genomics UK Consortium,Stephanie Hutchings et al
EPI_ISL_469517,"PHE South West Regional Laboratory, National Infection Service",Wellcome Sanger Institute for the COVID-19 Genomics UK Consortium,Stephanie Hutchings et al
EPI_ISL_469513,"PHE South West Regional Laboratory, National Infection Service",Wellcome Sanger Institute for the COVID-19 Genomics UK Consortium,Stephanie Hutchings et al
EPI_ISL_469523,"PHE South West Regional Laboratory, National Infection Service",Wellcome Sanger Institute for the COVID-19 Genomics UK Consortium,Stephanie Hutchings et al
EPI_ISL_469471,"PHE South West Regional Laboratory, National Infection Service",Wellcome Sanger Institute for the COVID-19 Genomics UK Consortium,Stephanie Hutchings et al
EPI_ISL_469480,"PHE South West Regional Laboratory, National Infection Service",Wellcome Sanger Institute for the COVID-19 Genomics UK Consortium,Stephanie Hutchings et al
EPI_ISL_469488,"PHE South West Regional Laboratory, National Infection Service",Wellcome Sanger Institute for the COVID-19 Genomics UK Consortium,Stephanie Hutchings et al
EPI_ISL_469464,"PHE South West Regional Laboratory, National Infection Service",Wellcome Sanger Institute for the COVID-19 Genomics UK Consortium,Stephanie Hutchings et al
EPI_ISL_469483,"PHE South West Regional Laboratory, National Infection Service",Wellcome Sanger Institute for the COVID-19 Genomics UK Consortium,Stephanie Hutchings et al
EPI_ISL_469484,"PHE South West Regional Laboratory, National Infection Service",Wellcome Sanger Institute for the COVID-19 Genomics UK Consortium,Stephanie Hutchings et al
EPI_ISL_469524,"PHE South West Regional Laboratory, National Infection Service",Wellcome Sanger Institute for the COVID-19 Genomics UK Consortium,Stephanie Hutchings et al
EPI_ISL_469522,"PHE South West Regional Laboratory, National Infection Service",Wellcome Sanger Institute for the COVID-19 Genomics UK Consortium,Stephanie Hutchings et al
EPI_ISL_469477,"PHE South West Regional Laboratory, National Infection Service",Wellcome Sanger Institute for the COVID-19 Genomics UK Consortium,Stephanie Hutchings et al
EPI_ISL_469473,"PHE South West Regional Laboratory, National Infection Service",Wellcome Sanger Institute for the COVID-19 Genomics UK Consortium,Stephanie Hutchings et al
EPI_ISL_469478,"PHE South West Regional Laboratory, National Infection Service",Wellcome Sanger Institute for the COVID-19 Genomics UK Consortium,Stephanie Hutchings et al
EPI_ISL_469465,"PHE South West Regional Laboratory, National Infection Service",Wellcome Sanger Institute for the COVID-19 Genomics UK Consortium,Stephanie Hutchings et al
EPI_ISL_469508,"PHE South West Regional Laboratory, National Infection Service",Wellcome Sanger Institute for the COVID-19 Genomics UK Consortium,Stephanie Hutchings et al
EPI_ISL_469506,"PHE South West Regional Laboratory, National Infection Service",Wellcome Sanger Institute for the COVID-19 Genomics UK Consortium,Stephanie Hutchings et al
EPI_ISL_469481,"PHE South West Regional Laboratory, National Infection Service",Wellcome Sanger Institute for the COVID-19 Genomics UK Consortium,Stephanie Hutchings et al
EPI_ISL_469468,"PHE South West Regional Laboratory, National Infection Service",Wellcome Sanger Institute for the COVID-19 Genomics UK Consortium,Stephanie Hutchings et al
EPI_ISL_469525,"PHE South West Regional Laboratory, National Infection Service",Wellcome Sanger Institute for the COVID-19 Genomics UK Consortium,Stephanie Hutchings et al
EPI_ISL_469490,"PHE South West Regional Laboratory, National Infection Service",Wellcome Sanger Institute for the COVID-19 Genomics UK Consortium,Stephanie Hutchings et al
EPI_ISL_469502,"PHE South West Regional Laboratory, National Infection Service",Wellcome Sanger Institute for the COVID-19 Genomics UK Consortium,Stephanie Hutchings et al
EPI_ISL_469518,"PHE South West Regional Laboratory, National Infection Service",Wellcome Sanger Institute for the COVID-19 Genomics UK Consortium,Stephanie Hutchings et al
EPI_ISL_469510,"PHE South West Regional Laboratory, National Infection Service",Wellcome Sanger Institute for the COVID-19 Genomics UK Consortium,Stephanie Hutchings et al
EPI_ISL_469492,"PHE South West Regional Laboratory, National Infection Service",Wellcome Sanger Institute for the COVID-19 Genomics UK Consortium,Stephanie Hutchings et al
EPI_ISL_469474,"PHE South West Regional Laboratory, National Infection Service",Wellcome Sanger Institute for the COVID-19 Genomics UK Consortium,Stephanie Hutchings et al
EPI_ISL_469500,"PHE South West Regional Laboratory, National Infection Service",Wellcome Sanger Institute for the COVID-19 Genomics UK Consortium,Stephanie Hutchings et al
EPI_ISL_469507,"PHE South West Regional Laboratory, National Infection Service",Wellcome Sanger Institute for the COVID-19 Genomics UK Consortium,Stephanie Hutchings et al
EPI_ISL_469496,"PHE South West Regional Laboratory, National Infection Service",Wellcome Sanger Institute for the COVID-19 Genomics UK Consortium,Stephanie Hutchings et al
EPI_ISL_469472,"PHE South West Regional Laboratory, National Infection Service",Wellcome Sanger Institute for the COVID-19 Genomics UK Consortium,Stephanie Hutchings et al
EPI_ISL_469511,"PHE South West Regional Laboratory, National Infection Service",Wellcome Sanger Institute for the COVID-19 Genomics UK Consortium,Stephanie Hutchings et al
EPI_ISL_469516,"PHE South West Regional Laboratory, National Infection Service",Wellcome Sanger Institute for the COVID-19 Genomics UK Consortium,Stephanie Hutchings et al
EPI_ISL_469509,"PHE South West Regional Laboratory, National Infection Service",Wellcome Sanger Institute for the COVID-19 Genomics UK Consortium,Stephanie Hutchings et al
EPI_ISL_469515,"PHE South West Regional Laboratory, National Infection Service",Wellcome Sanger Institute for the COVID-19 Genomics UK Consortium,Stephanie Hutchings et al
EPI_ISL_469512,"PHE South West Regional Laboratory, National Infection Service",Wellcome Sanger Institute for the COVID-19 Genomics UK Consortium,Stephanie Hutchings et al
EPI_ISL_469503,"PHE South West Regional Laboratory, National Infection Service",Wellcome Sanger Institute for the COVID-19 Genomics UK Consortium,Stephanie Hutchings et al
EPI_ISL_469504,"PHE South West Regional Laboratory, National Infection Service",Wellcome Sanger Institute for the COVID-19 Genomics UK Consortium,Stephanie Hutchings et al
EPI_ISL_481953,"PHE South West Regional Laboratory, National Infection Service",Wellcome Sanger Institute for the COVID-19 Genomics UK Consortium,Stephanie Hutchings et al
EPI_ISL_481960,"PHE South West Regional Laboratory, National Infection Service",Wellcome Sanger Institute for the COVID-19 Genomics UK Consortium,Stephanie Hutchings et al
EPI_ISL_481834,"PHE South West Regional Laboratory, National Infection Service",Wellcome Sanger Institute for the COVID-19 Genomics UK Consortium,Stephanie Hutchings et al
EPI_ISL_481858,"PHE South West Regional Laboratory, National Infection Service",Wellcome Sanger Institute for the COVID-19 Genomics UK Consortium,Stephanie Hutchings et al
EPI_ISL_481935,"PHE South West Regional Laboratory, National Infection Service",Wellcome Sanger Institute for the COVID-19 Genomics UK Consortium,Stephanie Hutchings et al
EPI_ISL_481884,"PHE South West Regional Laboratory, National Infection Service",Wellcome Sanger Institute for the COVID-19 Genomics UK Consortium,Stephanie Hutchings et al
EPI_ISL_481954,"PHE South West Regional Laboratory, National Infection Service",Wellcome Sanger Institute for the COVID-19 Genomics UK Consortium,Stephanie Hutchings et al
EPI_ISL_481817,"PHE South West Regional Laboratory, National Infection Service",Wellcome Sanger Institute for the COVID-19 Genomics UK Consortium,Stephanie Hutchings et al
EPI_ISL_481803,"PHE South West Regional Laboratory, National Infection Service",Wellcome Sanger Institute for the COVID-19 Genomics UK Consortium,Stephanie Hutchings et al
EPI_ISL_481887,"PHE South West Regional Laboratory, National Infection Service",Wellcome Sanger Institute for the COVID-19 Genomics UK Consortium,Stephanie Hutchings et al
EPI_ISL_481842,"PHE South West Regional Laboratory, National Infection Service",Wellcome Sanger Institute for the COVID-19 Genomics UK Consortium,Stephanie Hutchings et al
EPI_ISL_481869,"PHE South West Regional Laboratory, National Infection Service",Wellcome Sanger Institute for the COVID-19 Genomics UK Consortium,Stephanie Hutchings et al
EPI_ISL_481906,"PHE South West Regional Laboratory, National Infection Service",Wellcome Sanger Institute for the COVID-19 Genomics UK Consortium,Stephanie Hutchings et al
EPI_ISL_481837,"PHE South West Regional Laboratory, National Infection Service",Wellcome Sanger Institute for the COVID-19 Genomics UK Consortium,Stephanie Hutchings et al
EPI_ISL_481820,"PHE South West Regional Laboratory, National Infection Service",Wellcome Sanger Institute for the COVID-19 Genomics UK Consortium,Stephanie Hutchings et al
EPI_ISL_481902,"PHE South West Regional Laboratory, National Infection Service",Wellcome Sanger Institute for the COVID-19 Genomics UK Consortium,Stephanie Hutchings et al
EPI_ISL_481784,"PHE South West Regional Laboratory, National Infection Service",Wellcome Sanger Institute for the COVID-19 Genomics UK Consortium,Stephanie Hutchings et al
EPI_ISL_481949,"PHE South West Regional Laboratory, National Infection Service",Wellcome Sanger Institute for the COVID-19 Genomics UK Consortium,Stephanie Hutchings et al
EPI_ISL_481932,"PHE South West Regional Laboratory, National Infection Service",Wellcome Sanger Institute for the COVID-19 Genomics UK Consortium,Stephanie Hutchings et al
EPI_ISL_481818,"PHE South West Regional Laboratory, National Infection Service",Wellcome Sanger Institute for the COVID-19 Genomics UK Consortium,Stephanie Hutchings et al
EPI_ISL_481963,"PHE South West Regional Laboratory, National Infection Service",Wellcome Sanger Institute for the COVID-19 Genomics UK Consortium,Stephanie Hutchings et al
EPI_ISL_481957,"PHE South West Regional Laboratory, National Infection Service",Wellcome Sanger Institute for the COVID-19 Genomics UK Consortium,Stephanie Hutchings et al
EPI_ISL_481924,"PHE South West Regional Laboratory, National Infection Service",Wellcome Sanger Institute for the COVID-19 Genomics UK Consortium,Stephanie Hutchings et al
EPI_ISL_481909,"PHE South West Regional Laboratory, National Infection Service",Wellcome Sanger Institute for the COVID-19 Genomics UK Consortium,Stephanie Hutchings et al
EPI_ISL_481791,"PHE South West Regional Laboratory, National Infection Service",Wellcome Sanger Institute for the COVID-19 Genomics UK Consortium,Stephanie Hutchings et al
EPI_ISL_481851,"PHE South West Regional Laboratory, National Infection Service",Wellcome Sanger Institute for the COVID-19 Genomics UK Consortium,Stephanie Hutchings et al
EPI_ISL_481771,"PHE South West Regional Laboratory, National Infection Service",Wellcome Sanger Institute for the COVID-19 Genomics UK Consortium,Stephanie Hutchings et al
EPI_ISL_481847,"PHE South West Regional Laboratory, National Infection Service",Wellcome Sanger Institute for the COVID-19 Genomics UK Consortium,Stephanie Hutchings et al
EPI_ISL_481854,"PHE South West Regional Laboratory, National Infection Service",Wellcome Sanger Institute for the COVID-19 Genomics UK Consortium,Stephanie Hutchings et al
EPI_ISL_481966,"PHE South West Regional Laboratory, National Infection Service",Wellcome Sanger Institute for the COVID-19 Genomics UK Consortium,Stephanie Hutchings et al
EPI_ISL_481958,"PHE South West Regional Laboratory, National Infection Service",Wellcome Sanger Institute for the COVID-19 Genomics UK Consortium,Stephanie Hutchings et al
EPI_ISL_481797,"PHE South West Regional Laboratory, National Infection Service",Wellcome Sanger Institute for the COVID-19 Genomics UK Consortium,Stephanie Hutchings et al
EPI_ISL_481794,"PHE South West Regional Laboratory, National Infection Service",Wellcome Sanger Institute for the COVID-19 Genomics UK Consortium,Stephanie Hutchings et al
EPI_ISL_481883,"PHE South West Regional Laboratory, National Infection Service",Wellcome Sanger Institute for the COVID-19 Genomics UK Consortium,Stephanie Hutchings et al
EPI_ISL_481796,"PHE South West Regional Laboratory, National Infection Service",Wellcome Sanger Institute for the COVID-19 Genomics UK Consortium,Stephanie Hutchings et al
EPI_ISL_481774,"PHE South West Regional Laboratory, National Infection Service",Wellcome Sanger Institute for the COVID-19 Genomics UK Consortium,Stephanie Hutchings et al
EPI_ISL_481778,"PHE South West Regional Laboratory, National Infection Service",Wellcome Sanger Institute for the COVID-19 Genomics UK Consortium,Stephanie Hutchings et al
EPI_ISL_481790,"PHE South West Regional Laboratory, National Infection Service",Wellcome Sanger Institute for the COVID-19 Genomics UK Consortium,Stephanie Hutchings et al
EPI_ISL_481867,"PHE South West Regional Laboratory, National Infection Service",Wellcome Sanger Institute for the COVID-19 Genomics UK Consortium,Stephanie Hutchings et al
EPI_ISL_481944,"PHE South West Regional Laboratory, National Infection Service",Wellcome Sanger Institute for the COVID-19 Genomics UK Consortium,Stephanie Hutchings et al
EPI_ISL_481819,"PHE South West Regional Laboratory, National Infection Service",Wellcome Sanger Institute for the COVID-19 Genomics UK Consortium,Stephanie Hutchings et al
EPI_ISL_481936,"PHE South West Regional Laboratory, National Infection Service",Wellcome Sanger Institute for the COVID-19 Genomics UK Consortium,Stephanie Hutchings et al
EPI_ISL_481938,"PHE South West Regional Laboratory, National Infection Service",Wellcome Sanger Institute for the COVID-19 Genomics UK Consortium,Stephanie Hutchings et al
EPI_ISL_481942,"PHE South West Regional Laboratory, National Infection Service",Wellcome Sanger Institute for the COVID-19 Genomics UK Consortium,Stephanie Hutchings et al
EPI_ISL_481824,"PHE South West Regional Laboratory, National Infection Service",Wellcome Sanger Institute for the COVID-19 Genomics UK Consortium,Stephanie Hutchings et al
EPI_ISL_481886,"PHE South West Regional Laboratory, National Infection Service",Wellcome Sanger Institute for the COVID-19 Genomics UK Consortium,Stephanie Hutchings et al
EPI_ISL_481822,"PHE South West Regional Laboratory, National Infection Service",Wellcome Sanger Institute for the COVID-19 Genomics UK Consortium,Stephanie Hutchings et al
EPI_ISL_481793,"PHE South West Regional Laboratory, National Infection Service",Wellcome Sanger Institute for the COVID-19 Genomics UK Consortium,Stephanie Hutchings et al
EPI_ISL_481911,"PHE South West Regional Laboratory, National Infection Service",Wellcome Sanger Institute for the COVID-19 Genomics UK Consortium,Stephanie Hutchings et al
EPI_ISL_481933,"PHE South West Regional Laboratory, National Infection Service",Wellcome Sanger Institute for the COVID-19 Genomics UK Consortium,Stephanie Hutchings et al
EPI_ISL_481939,"PHE South West Regional Laboratory, National Infection Service",Wellcome Sanger Institute for the COVID-19 Genomics UK Consortium,Stephanie Hutchings et al
EPI_ISL_481772,"PHE South West Regional Laboratory, National Infection Service",Wellcome Sanger Institute for the COVID-19 Genomics UK Consortium,Stephanie Hutchings et al
EPI_ISL_481860,"PHE South West Regional Laboratory, National Infection Service",Wellcome Sanger Institute for the COVID-19 Genomics UK Consortium,Stephanie Hutchings et al
EPI_ISL_481815,"PHE South West Regional Laboratory, National Infection Service",Wellcome Sanger Institute for the COVID-19 Genomics UK Consortium,Stephanie Hutchings et al
EPI_ISL_481801,"PHE South West Regional Laboratory, National Infection Service",Wellcome Sanger Institute for the COVID-19 Genomics UK Consortium,Stephanie Hutchings et al
EPI_ISL_481812,"PHE South West Regional Laboratory, National Infection Service",Wellcome Sanger Institute for the COVID-19 Genomics UK Consortium,Stephanie Hutchings et al
EPI_ISL_481914,"PHE South West Regional Laboratory, National Infection Service",Wellcome Sanger Institute for the COVID-19 Genomics UK Consortium,Stephanie Hutchings et al
EPI_ISL_481807,"PHE South West Regional Laboratory, National Infection Service",Wellcome Sanger Institute for the COVID-19 Genomics UK Consortium,Stephanie Hutchings et al
EPI_ISL_481782,"PHE South West Regional Laboratory, National Infection Service",Wellcome Sanger Institute for the COVID-19 Genomics UK Consortium,Stephanie Hutchings et al
EPI_ISL_481799,"PHE South West Regional Laboratory, National Infection Service",Wellcome Sanger Institute for the COVID-19 Genomics UK Consortium,Stephanie Hutchings et al
EPI_ISL_481833,"PHE South West Regional Laboratory, National Infection Service",Wellcome Sanger Institute for the COVID-19 Genomics UK Consortium,Stephanie Hutchings et al
EPI_ISL_481845,"PHE South West Regional Laboratory, National Infection Service",Wellcome Sanger Institute for the COVID-19 Genomics UK Consortium,Stephanie Hutchings et al
EPI_ISL_481948,"PHE South West Regional Laboratory, National Infection Service",Wellcome Sanger Institute for the COVID-19 Genomics UK Consortium,Stephanie Hutchings et al
EPI_ISL_481839,"PHE South West Regional Laboratory, National Infection Service",Wellcome Sanger Institute for the COVID-19 Genomics UK Consortium,Stephanie Hutchings et al
EPI_ISL_481922,"PHE South West Regional Laboratory, National Infection Service",Wellcome Sanger Institute for the COVID-19 Genomics UK Consortium,Stephanie Hutchings et al
EPI_ISL_481945,"PHE South West Regional Laboratory, National Infection Service",Wellcome Sanger Institute for the COVID-19 Genomics UK Consortium,Stephanie Hutchings et al
EPI_ISL_481962,"PHE South West Regional Laboratory, National Infection Service",Wellcome Sanger Institute for the COVID-19 Genomics UK Consortium,Stephanie Hutchings et al
EPI_ISL_481910,"PHE South West Regional Laboratory, National Infection Service",Wellcome Sanger Institute for the COVID-19 Genomics UK Consortium,Stephanie Hutchings et al
EPI_ISL_481943,"PHE South West Regional Laboratory, National Infection Service",Wellcome Sanger Institute for the COVID-19 Genomics UK Consortium,Stephanie Hutchings et al
EPI_ISL_481929,"PHE South West Regional Laboratory, National Infection Service",Wellcome Sanger Institute for the COVID-19 Genomics UK Consortium,Stephanie Hutchings et al
EPI_ISL_481853,"PHE South West Regional Laboratory, National Infection Service",Wellcome Sanger Institute for the COVID-19 Genomics UK Consortium,Stephanie Hutchings et al
EPI_ISL_481829,"PHE South West Regional Laboratory, National Infection Service",Wellcome Sanger Institute for the COVID-19 Genomics UK Consortium,Stephanie Hutchings et al
EPI_ISL_481921,"PHE South West Regional Laboratory, National Infection Service",Wellcome Sanger Institute for the COVID-19 Genomics UK Consortium,Stephanie Hutchings et al
EPI_ISL_481904,"PHE South West Regional Laboratory, National Infection Service",Wellcome Sanger Institute for the COVID-19 Genomics UK Consortium,Stephanie Hutchings et al
EPI_ISL_481780,"PHE South West Regional Laboratory, National Infection Service",Wellcome Sanger Institute for the COVID-19 Genomics UK Consortium,Stephanie Hutchings et al
EPI_ISL_481919,"PHE South West Regional Laboratory, National Infection Service",Wellcome Sanger Institute for the COVID-19 Genomics UK Consortium,Stephanie Hutchings et al
EPI_ISL_481956,"PHE South West Regional Laboratory, National Infection Service",Wellcome Sanger Institute for the COVID-19 Genomics UK Consortium,Stephanie Hutchings et al
EPI_ISL_481947,"PHE South West Regional Laboratory, National Infection Service",Wellcome Sanger Institute for the COVID-19 Genomics UK Consortium,Stephanie Hutchings et al
EPI_ISL_481964,"PHE South West Regional Laboratory, National Infection Service",Wellcome Sanger Institute for the COVID-19 Genomics UK Consortium,Stephanie Hutchings et al
EPI_ISL_481843,"PHE South West Regional Laboratory, National Infection Service",Wellcome Sanger Institute for the COVID-19 Genomics UK Consortium,Stephanie Hutchings et al
EPI_ISL_481918,"PHE South West Regional Laboratory, National Infection Service",Wellcome Sanger Institute for the COVID-19 Genomics UK Consortium,Stephanie Hutchings et al
EPI_ISL_481872,"PHE South West Regional Laboratory, National Infection Service",Wellcome Sanger Institute for the COVID-19 Genomics UK Consortium,Stephanie Hutchings et al
EPI_ISL_481920,"PHE South West Regional Laboratory, National Infection Service",Wellcome Sanger Institute for the COVID-19 Genomics UK Consortium,Stephanie Hutchings et al
EPI_ISL_481876,"PHE South West Regional Laboratory, National Infection Service",Wellcome Sanger Institute for the COVID-19 Genomics UK Consortium,Stephanie Hutchings et al
EPI_ISL_481864,"PHE South West Regional Laboratory, National Infection Service",Wellcome Sanger Institute for the COVID-19 Genomics UK Consortium,Stephanie Hutchings et al
EPI_ISL_481779,"PHE South West Regional Laboratory, National Infection Service",Wellcome Sanger Institute for the COVID-19 Genomics UK Consortium,Stephanie Hutchings et al
EPI_ISL_481781,"PHE South West Regional Laboratory, National Infection Service",Wellcome Sanger Institute for the COVID-19 Genomics UK Consortium,Stephanie Hutchings et al
EPI_ISL_481897,"PHE South West Regional Laboratory, National Infection Service",Wellcome Sanger Institute for the COVID-19 Genomics UK Consortium,Stephanie Hutchings et al
EPI_ISL_481882,"PHE South West Regional Laboratory, National Infection Service",Wellcome Sanger Institute for the COVID-19 Genomics UK Consortium,Stephanie Hutchings et al
EPI_ISL_481789,"PHE South West Regional Laboratory, National Infection Service",Wellcome Sanger Institute for the COVID-19 Genomics UK Consortium,Stephanie Hutchings et al
EPI_ISL_481915,"PHE South West Regional Laboratory, National Infection Service",Wellcome Sanger Institute for the COVID-19 Genomics UK Consortium,Stephanie Hutchings et al
EPI_ISL_481907,"PHE South West Regional Laboratory, National Infection Service",Wellcome Sanger Institute for the COVID-19 Genomics UK Consortium,Stephanie Hutchings et al
EPI_ISL_481859,"PHE South West Regional Laboratory, National Infection Service",Wellcome Sanger Institute for the COVID-19 Genomics UK Consortium,Stephanie Hutchings et al
EPI_ISL_481893,"PHE South West Regional Laboratory, National Infection Service",Wellcome Sanger Institute for the COVID-19 Genomics UK Consortium,Stephanie Hutchings et al
EPI_ISL_481808,"PHE South West Regional Laboratory, National Infection Service",Wellcome Sanger Institute for the COVID-19 Genomics UK Consortium,Stephanie Hutchings et al
EPI_ISL_481811,"PHE South West Regional Laboratory, National Infection Service",Wellcome Sanger Institute for the COVID-19 Genomics UK Consortium,Stephanie Hutchings et al
EPI_ISL_481861,"PHE South West Regional Laboratory, National Infection Service",Wellcome Sanger Institute for the COVID-19 Genomics UK Consortium,Stephanie Hutchings et al
EPI_ISL_481895,"PHE South West Regional Laboratory, National Infection Service",Wellcome Sanger Institute for the COVID-19 Genomics UK Consortium,Stephanie Hutchings et al
EPI_ISL_481925,"PHE South West Regional Laboratory, National Infection Service",Wellcome Sanger Institute for the COVID-19 Genomics UK Consortium,Stephanie Hutchings et al
EPI_ISL_481806,"PHE South West Regional Laboratory, National Infection Service",Wellcome Sanger Institute for the COVID-19 Genomics UK Consortium,Stephanie Hutchings et al
EPI_ISL_481874,"PHE South West Regional Laboratory, National Infection Service",Wellcome Sanger Institute for the COVID-19 Genomics UK Consortium,Stephanie Hutchings et al
EPI_ISL_481950,"PHE South West Regional Laboratory, National Infection Service",Wellcome Sanger Institute for the COVID-19 Genomics UK Consortium,Stephanie Hutchings et al
EPI_ISL_481840,"PHE South West Regional Laboratory, National Infection Service",Wellcome Sanger Institute for the COVID-19 Genomics UK Consortium,Stephanie Hutchings et al
EPI_ISL_481788,"PHE South West Regional Laboratory, National Infection Service",Wellcome Sanger Institute for the COVID-19 Genomics UK Consortium,Stephanie Hutchings et al
EPI_ISL_481941,"PHE South West Regional Laboratory, National Infection Service",Wellcome Sanger Institute for the COVID-19 Genomics UK Consortium,Stephanie Hutchings et al
EPI_ISL_481927,"PHE South West Regional Laboratory, National Infection Service",Wellcome Sanger Institute for the COVID-19 Genomics UK Consortium,Stephanie Hutchings et al
EPI_ISL_481785,"PHE South West Regional Laboratory, National Infection Service",Wellcome Sanger Institute for the COVID-19 Genomics UK Consortium,Stephanie Hutchings et al
EPI_ISL_481952,"PHE South West Regional Laboratory, National Infection Service",Wellcome Sanger Institute for the COVID-19 Genomics UK Consortium,Stephanie Hutchings et al
EPI_ISL_481873,"PHE South West Regional Laboratory, National Infection Service",Wellcome Sanger Institute for the COVID-19 Genomics UK Consortium,Stephanie Hutchings et al
EPI_ISL_481855,"PHE South West Regional Laboratory, National Infection Service",Wellcome Sanger Institute for the COVID-19 Genomics UK Consortium,Stephanie Hutchings et al
EPI_ISL_481877,"PHE South West Regional Laboratory, National Infection Service",Wellcome Sanger Institute for the COVID-19 Genomics UK Consortium,Stephanie Hutchings et al
EPI_ISL_481899,"PHE South West Regional Laboratory, National Infection Service",Wellcome Sanger Institute for the COVID-19 Genomics UK Consortium,Stephanie Hutchings et al
EPI_ISL_481866,"PHE South West Regional Laboratory, National Infection Service",Wellcome Sanger Institute for the COVID-19 Genomics UK Consortium,Stephanie Hutchings et al
EPI_ISL_481965,"PHE South West Regional Laboratory, National Infection Service",Wellcome Sanger Institute for the COVID-19 Genomics UK Consortium,Stephanie Hutchings et al
EPI_ISL_481926,"PHE South West Regional Laboratory, National Infection Service",Wellcome Sanger Institute for the COVID-19 Genomics UK Consortium,Stephanie Hutchings et al
EPI_ISL_481786,"PHE South West Regional Laboratory, National Infection Service",Wellcome Sanger Institute for the COVID-19 Genomics UK Consortium,Stephanie Hutchings et al
EPI_ISL_481848,"PHE South West Regional Laboratory, National Infection Service",Wellcome Sanger Institute for the COVID-19 Genomics UK Consortium,Stephanie Hutchings et al
EPI_ISL_481934,"PHE South West Regional Laboratory, National Infection Service",Wellcome Sanger Institute for the COVID-19 Genomics UK Consortium,Stephanie Hutchings et al
EPI_ISL_481913,"PHE South West Regional Laboratory, National Infection Service",Wellcome Sanger Institute for the COVID-19 Genomics UK Consortium,Stephanie Hutchings et al
EPI_ISL_481792,"PHE South West Regional Laboratory, National Infection Service",Wellcome Sanger Institute for the COVID-19 Genomics UK Consortium,Stephanie Hutchings et al
EPI_ISL_481916,"PHE South West Regional Laboratory, National Infection Service",Wellcome Sanger Institute for the COVID-19 Genomics UK Consortium,Stephanie Hutchings et al
EPI_ISL_481826,"PHE South West Regional Laboratory, National Infection Service",Wellcome Sanger Institute for the COVID-19 Genomics UK Consortium,Stephanie Hutchings et al
EPI_ISL_481870,"PHE South West Regional Laboratory, National Infection Service",Wellcome Sanger Institute for the COVID-19 Genomics UK Consortium,Stephanie Hutchings et al
EPI_ISL_481825,"PHE South West Regional Laboratory, National Infection Service",Wellcome Sanger Institute for the COVID-19 Genomics UK Consortium,Stephanie Hutchings et al
EPI_ISL_481862,"PHE South West Regional Laboratory, National Infection Service",Wellcome Sanger Institute for the COVID-19 Genomics UK Consortium,Stephanie Hutchings et al
EPI_ISL_481946,"PHE South West Regional Laboratory, National Infection Service",Wellcome Sanger Institute for the COVID-19 Genomics UK Consortium,Stephanie Hutchings et al
EPI_ISL_481961,"PHE South West Regional Laboratory, National Infection Service",Wellcome Sanger Institute for the COVID-19 Genomics UK Consortium,Stephanie Hutchings et al
EPI_ISL_481816,"PHE South West Regional Laboratory, National Infection Service",Wellcome Sanger Institute for the COVID-19 Genomics UK Consortium,Stephanie Hutchings et al
EPI_ISL_481810,"PHE South West Regional Laboratory, National Infection Service",Wellcome Sanger Institute for the COVID-19 Genomics UK Consortium,Stephanie Hutchings et al
EPI_ISL_481930,"PHE South West Regional Laboratory, National Infection Service",Wellcome Sanger Institute for the COVID-19 Genomics UK Consortium,Stephanie Hutchings et al
EPI_ISL_481894,"PHE South West Regional Laboratory, National Infection Service",Wellcome Sanger Institute for the COVID-19 Genomics UK Consortium,Stephanie Hutchings et al
EPI_ISL_481787,"PHE South West Regional Laboratory, National Infection Service",Wellcome Sanger Institute for the COVID-19 Genomics UK Consortium,Stephanie Hutchings et al
EPI_ISL_481769,"PHE South West Regional Laboratory, National Infection Service",Wellcome Sanger Institute for the COVID-19 Genomics UK Consortium,Stephanie Hutchings et al
EPI_ISL_481827,"PHE South West Regional Laboratory, National Infection Service",Wellcome Sanger Institute for the COVID-19 Genomics UK Consortium,Stephanie Hutchings et al
EPI_ISL_481850,"PHE South West Regional Laboratory, National Infection Service",Wellcome Sanger Institute for the COVID-19 Genomics UK Consortium,Stephanie Hutchings et al
EPI_ISL_481890,"PHE South West Regional Laboratory, National Infection Service",Wellcome Sanger Institute for the COVID-19 Genomics UK Consortium,Stephanie Hutchings et al
EPI_ISL_481846,"PHE South West Regional Laboratory, National Infection Service",Wellcome Sanger Institute for the COVID-19 Genomics UK Consortium,Stephanie Hutchings et al
EPI_ISL_481905,"PHE South West Regional Laboratory, National Infection Service",Wellcome Sanger Institute for the COVID-19 Genomics UK Consortium,Stephanie Hutchings et al
EPI_ISL_481889,"PHE South West Regional Laboratory, National Infection Service",Wellcome Sanger Institute for the COVID-19 Genomics UK Consortium,Stephanie Hutchings et al
EPI_ISL_481836,"PHE South West Regional Laboratory, National Infection Service",Wellcome Sanger Institute for the COVID-19 Genomics UK Consortium,Stephanie Hutchings et al
EPI_ISL_481800,"PHE South West Regional Laboratory, National Infection Service",Wellcome Sanger Institute for the COVID-19 Genomics UK Consortium,Stephanie Hutchings et al
EPI_ISL_481857,"PHE South West Regional Laboratory, National Infection Service",Wellcome Sanger Institute for the COVID-19 Genomics UK Consortium,Stephanie Hutchings et al
EPI_ISL_481900,"PHE South West Regional Laboratory, National Infection Service",Wellcome Sanger Institute for the COVID-19 Genomics UK Consortium,Stephanie Hutchings et al
EPI_ISL_481880,"PHE South West Regional Laboratory, National Infection Service",Wellcome Sanger Institute for the COVID-19 Genomics UK Consortium,Stephanie Hutchings et al
EPI_ISL_481814,"PHE South West Regional Laboratory, National Infection Service",Wellcome Sanger Institute for the COVID-19 Genomics UK Consortium,Stephanie Hutchings et al
EPI_ISL_481888,"PHE South West Regional Laboratory, National Infection Service",Wellcome Sanger Institute for the COVID-19 Genomics UK Consortium,Stephanie Hutchings et al
EPI_ISL_481856,"PHE South West Regional Laboratory, National Infection Service",Wellcome Sanger Institute for the COVID-19 Genomics UK Consortium,Stephanie Hutchings et al
EPI_ISL_481775,"PHE South West Regional Laboratory, National Infection Service",Wellcome Sanger Institute for the COVID-19 Genomics UK Consortium,Stephanie Hutchings et al
EPI_ISL_481951,"PHE South West Regional Laboratory, National Infection Service",Wellcome Sanger Institute for the COVID-19 Genomics UK Consortium,Stephanie Hutchings et al
EPI_ISL_481828,"PHE South West Regional Laboratory, National Infection Service",Wellcome Sanger Institute for the COVID-19 Genomics UK Consortium,Stephanie Hutchings et al
EPI_ISL_481844,"PHE South West Regional Laboratory, National Infection Service",Wellcome Sanger Institute for the COVID-19 Genomics UK Consortium,Stephanie Hutchings et al
EPI_ISL_481783,"PHE South West Regional Laboratory, National Infection Service",Wellcome Sanger Institute for the COVID-19 Genomics UK Consortium,Stephanie Hutchings et al
EPI_ISL_481912,"PHE South West Regional Laboratory, National Infection Service",Wellcome Sanger Institute for the COVID-19 Genomics UK Consortium,Stephanie Hutchings et al
EPI_ISL_481871,"PHE South West Regional Laboratory, National Infection Service",Wellcome Sanger Institute for the COVID-19 Genomics UK Consortium,Stephanie Hutchings et al
EPI_ISL_481917,"PHE South West Regional Laboratory, National Infection Service",Wellcome Sanger Institute for the COVID-19 Genomics UK Consortium,Stephanie Hutchings et al
EPI_ISL_481795,"PHE South West Regional Laboratory, National Infection Service",Wellcome Sanger Institute for the COVID-19 Genomics UK Consortium,Stephanie Hutchings et al
EPI_ISL_481830,"PHE South West Regional Laboratory, National Infection Service",Wellcome Sanger Institute for the COVID-19 Genomics UK Consortium,Stephanie Hutchings et al
EPI_ISL_481868,"PHE South West Regional Laboratory, National Infection Service",Wellcome Sanger Institute for the COVID-19 Genomics UK Consortium,Stephanie Hutchings et al
EPI_ISL_481776,"PHE South West Regional Laboratory, National Infection Service",Wellcome Sanger Institute for the COVID-19 Genomics UK Consortium,Stephanie Hutchings et al
EPI_ISL_481901,"PHE South West Regional Laboratory, National Infection Service",Wellcome Sanger Institute for the COVID-19 Genomics UK Consortium,Stephanie Hutchings et al
EPI_ISL_481863,"PHE South West Regional Laboratory, National Infection Service",Wellcome Sanger Institute for the COVID-19 Genomics UK Consortium,Stephanie Hutchings et al
EPI_ISL_481777,"PHE South West Regional Laboratory, National Infection Service",Wellcome Sanger Institute for the COVID-19 Genomics UK Consortium,Stephanie Hutchings et al
EPI_ISL_481891,"PHE South West Regional Laboratory, National Infection Service",Wellcome Sanger Institute for the COVID-19 Genomics UK Consortium,Stephanie Hutchings et al
EPI_ISL_481875,"PHE South West Regional Laboratory, National Infection Service",Wellcome Sanger Institute for the COVID-19 Genomics UK Consortium,Stephanie Hutchings et al
EPI_ISL_481852,"PHE South West Regional Laboratory, National Infection Service",Wellcome Sanger Institute for the COVID-19 Genomics UK Consortium,Stephanie Hutchings et al
EPI_ISL_481841,"PHE South West Regional Laboratory, National Infection Service",Wellcome Sanger Institute for the COVID-19 Genomics UK Consortium,Stephanie Hutchings et al
EPI_ISL_481823,"PHE South West Regional Laboratory, National Infection Service",Wellcome Sanger Institute for the COVID-19 Genomics UK Consortium,Stephanie Hutchings et al
EPI_ISL_481773,"PHE South West Regional Laboratory, National Infection Service",Wellcome Sanger Institute for the COVID-19 Genomics UK Consortium,Stephanie Hutchings et al
EPI_ISL_481940,"PHE South West Regional Laboratory, National Infection Service",Wellcome Sanger Institute for the COVID-19 Genomics UK Consortium,Stephanie Hutchings et al
EPI_ISL_481908,"PHE South West Regional Laboratory, National Infection Service",Wellcome Sanger Institute for the COVID-19 Genomics UK Consortium,Stephanie Hutchings et al
EPI_ISL_481896,"PHE South West Regional Laboratory, National Infection Service",Wellcome Sanger Institute for the COVID-19 Genomics UK Consortium,Stephanie Hutchings et al
EPI_ISL_481903,"PHE South West Regional Laboratory, National Infection Service",Wellcome Sanger Institute for the COVID-19 Genomics UK Consortium,Stephanie Hutchings et al
EPI_ISL_481821,"PHE South West Regional Laboratory, National Infection Service",Wellcome Sanger Institute for the COVID-19 Genomics UK Consortium,Stephanie Hutchings et al
EPI_ISL_481865,"PHE South West Regional Laboratory, National Infection Service",Wellcome Sanger Institute for the COVID-19 Genomics UK Consortium,Stephanie Hutchings et al
EPI_ISL_481805,"PHE South West Regional Laboratory, National Infection Service",Wellcome Sanger Institute for the COVID-19 Genomics UK Consortium,Stephanie Hutchings et al
EPI_ISL_481931,"PHE South West Regional Laboratory, National Infection Service",Wellcome Sanger Institute for the COVID-19 Genomics UK Consortium,Stephanie Hutchings et al
EPI_ISL_481831,"PHE South West Regional Laboratory, National Infection Service",Wellcome Sanger Institute for the COVID-19 Genomics UK Consortium,Stephanie Hutchings et al
EPI_ISL_481768,"PHE South West Regional Laboratory, National Infection Service",Wellcome Sanger Institute for the COVID-19 Genomics UK Consortium,Stephanie Hutchings et al
EPI_ISL_481898,"PHE South West Regional Laboratory, National Infection Service",Wellcome Sanger Institute for the COVID-19 Genomics UK Consortium,Stephanie Hutchings et al
EPI_ISL_481892,"PHE South West Regional Laboratory, National Infection Service",Wellcome Sanger Institute for the COVID-19 Genomics UK Consortium,Stephanie Hutchings et al
EPI_ISL_481967,"PHE South West Regional Laboratory, National Infection Service",Wellcome Sanger Institute for the COVID-19 Genomics UK Consortium,Stephanie Hutchings et al
EPI_ISL_481813,"PHE South West Regional Laboratory, National Infection Service",Wellcome Sanger Institute for the COVID-19 Genomics UK Consortium,Stephanie Hutchings et al
EPI_ISL_481838,"PHE South West Regional Laboratory, National Infection Service",Wellcome Sanger Institute for the COVID-19 Genomics UK Consortium,Stephanie Hutchings et al
EPI_ISL_481766,"PHE South West Regional Laboratory, National Infection Service",Wellcome Sanger Institute for the COVID-19 Genomics UK Consortium,Stephanie Hutchings et al
EPI_ISL_482001,"PHE South West Regional Laboratory, National Infection Service",Wellcome Sanger Institute for the COVID-19 Genomics UK Consortium,Stephanie Hutchings et al
EPI_ISL_482007,"PHE South West Regional Laboratory, National Infection Service",Wellcome Sanger Institute for the COVID-19 Genomics UK Consortium,Stephanie Hutchings et al
EPI_ISL_482029,"PHE South West Regional Laboratory, National Infection Service",Wellcome Sanger Institute for the COVID-19 Genomics UK Consortium,Stephanie Hutchings et al
EPI_ISL_481995,"PHE South West Regional Laboratory, National Infection Service",Wellcome Sanger Institute for the COVID-19 Genomics UK Consortium,Stephanie Hutchings et al
EPI_ISL_481984,"PHE South West Regional Laboratory, National Infection Service",Wellcome Sanger Institute for the COVID-19 Genomics UK Consortium,Stephanie Hutchings et al
EPI_ISL_481975,"PHE South West Regional Laboratory, National Infection Service",Wellcome Sanger Institute for the COVID-19 Genomics UK Consortium,Stephanie Hutchings et al
EPI_ISL_481986,"PHE South West Regional Laboratory, National Infection Service",Wellcome Sanger Institute for the COVID-19 Genomics UK Consortium,Stephanie Hutchings et al
EPI_ISL_482026,"PHE South West Regional Laboratory, National Infection Service",Wellcome Sanger Institute for the COVID-19 Genomics UK Consortium,Stephanie Hutchings et al
EPI_ISL_481996,"PHE South West Regional Laboratory, National Infection Service",Wellcome Sanger Institute for the COVID-19 Genomics UK Consortium,Stephanie Hutchings et al
EPI_ISL_481979,"PHE South West Regional Laboratory, National Infection Service",Wellcome Sanger Institute for the COVID-19 Genomics UK Consortium,Stephanie Hutchings et al
EPI_ISL_481968,"PHE South West Regional Laboratory, National Infection Service",Wellcome Sanger Institute for the COVID-19 Genomics UK Consortium,Stephanie Hutchings et al
EPI_ISL_482011,"PHE South West Regional Laboratory, National Infection Service",Wellcome Sanger Institute for the COVID-19 Genomics UK Consortium,Stephanie Hutchings et al
EPI_ISL_481998,"PHE South West Regional Laboratory, National Infection Service",Wellcome Sanger Institute for the COVID-19 Genomics UK Consortium,Stephanie Hutchings et al
EPI_ISL_482002,"PHE South West Regional Laboratory, National Infection Service",Wellcome Sanger Institute for the COVID-19 Genomics UK Consortium,Stephanie Hutchings et al
EPI_ISL_482015,"PHE South West Regional Laboratory, National Infection Service",Wellcome Sanger Institute for the COVID-19 Genomics UK Consortium,Stephanie Hutchings et al
EPI_ISL_482031,"PHE South West Regional Laboratory, National Infection Service",Wellcome Sanger Institute for the COVID-19 Genomics UK Consortium,Stephanie Hutchings et al
EPI_ISL_481985,"PHE South West Regional Laboratory, National Infection Service",Wellcome Sanger Institute for the COVID-19 Genomics UK Consortium,Stephanie Hutchings et al
EPI_ISL_481970,"PHE South West Regional Laboratory, National Infection Service",Wellcome Sanger Institute for the COVID-19 Genomics UK Consortium,Stephanie Hutchings et al
EPI_ISL_482010,"PHE South West Regional Laboratory, National Infection Service",Wellcome Sanger Institute for the COVID-19 Genomics UK Consortium,Stephanie Hutchings et al
EPI_ISL_482018,"PHE South West Regional Laboratory, National Infection Service",Wellcome Sanger Institute for the COVID-19 Genomics UK Consortium,Stephanie Hutchings et al
EPI_ISL_481977,"PHE South West Regional Laboratory, National Infection Service",Wellcome Sanger Institute for the COVID-19 Genomics UK Consortium,Stephanie Hutchings et al
EPI_ISL_482019,"PHE South West Regional Laboratory, National Infection Service",Wellcome Sanger Institute for the COVID-19 Genomics UK Consortium,Stephanie Hutchings et al
EPI_ISL_481999,"PHE South West Regional Laboratory, National Infection Service",Wellcome Sanger Institute for the COVID-19 Genomics UK Consortium,Stephanie Hutchings et al
EPI_ISL_481997,"PHE South West Regional Laboratory, National Infection Service",Wellcome Sanger Institute for the COVID-19 Genomics UK Consortium,Stephanie Hutchings et al
EPI_ISL_482016,"PHE South West Regional Laboratory, National Infection Service",Wellcome Sanger Institute for the COVID-19 Genomics UK Consortium,Stephanie Hutchings et al
EPI_ISL_482024,"PHE South West Regional Laboratory, National Infection Service",Wellcome Sanger Institute for the COVID-19 Genomics UK Consortium,Stephanie Hutchings et al
EPI_ISL_482000,"PHE South West Regional Laboratory, National Infection Service",Wellcome Sanger Institute for the COVID-19 Genomics UK Consortium,Stephanie Hutchings et al
EPI_ISL_482021,"PHE South West Regional Laboratory, National Infection Service",Wellcome Sanger Institute for the COVID-19 Genomics UK Consortium,Stephanie Hutchings et al
EPI_ISL_482017,"PHE South West Regional Laboratory, National Infection Service",Wellcome Sanger Institute for the COVID-19 Genomics UK Consortium,Stephanie Hutchings et al
EPI_ISL_481765,"PHE South West Regional Laboratory, National Infection Service",Wellcome Sanger Institute for the COVID-19 Genomics UK Consortium,Stephanie Hutchings et al
EPI_ISL_482023,"PHE South West Regional Laboratory, National Infection Service",Wellcome Sanger Institute for the COVID-19 Genomics UK Consortium,Stephanie Hutchings et al
EPI_ISL_482008,"PHE South West Regional Laboratory, National Infection Service",Wellcome Sanger Institute for the COVID-19 Genomics UK Consortium,Stephanie Hutchings et al
EPI_ISL_482003,"PHE South West Regional Laboratory, National Infection Service",Wellcome Sanger Institute for the COVID-19 Genomics UK Consortium,Stephanie Hutchings et al
EPI_ISL_482004,"PHE South West Regional Laboratory, National Infection Service",Wellcome Sanger Institute for the COVID-19 Genomics UK Consortium,Stephanie Hutchings et al
EPI_ISL_481973,"PHE South West Regional Laboratory, National Infection Service",Wellcome Sanger Institute for the COVID-19 Genomics UK Consortium,Stephanie Hutchings et al
EPI_ISL_481763,"PHE South West Regional Laboratory, National Infection Service",Wellcome Sanger Institute for the COVID-19 Genomics UK Consortium,Stephanie Hutchings et al
EPI_ISL_482030,"PHE South West Regional Laboratory, National Infection Service",Wellcome Sanger Institute for the COVID-19 Genomics UK Consortium,Stephanie Hutchings et al
EPI_ISL_482006,"PHE South West Regional Laboratory, National Infection Service",Wellcome Sanger Institute for the COVID-19 Genomics UK Consortium,Stephanie Hutchings et al
EPI_ISL_481989,"PHE South West Regional Laboratory, National Infection Service",Wellcome Sanger Institute for the COVID-19 Genomics UK Consortium,Stephanie Hutchings et al
EPI_ISL_482020,"PHE South West Regional Laboratory, National Infection Service",Wellcome Sanger Institute for the COVID-19 Genomics UK Consortium,Stephanie Hutchings et al
EPI_ISL_482013,"PHE South West Regional Laboratory, National Infection Service",Wellcome Sanger Institute for the COVID-19 Genomics UK Consortium,Stephanie Hutchings et al
EPI_ISL_481981,"PHE South West Regional Laboratory, National Infection Service",Wellcome Sanger Institute for the COVID-19 Genomics UK Consortium,Stephanie Hutchings et al
EPI_ISL_481976,"PHE South West Regional Laboratory, National Infection Service",Wellcome Sanger Institute for the COVID-19 Genomics UK Consortium,Stephanie Hutchings et al
EPI_ISL_482009,"PHE South West Regional Laboratory, National Infection Service",Wellcome Sanger Institute for the COVID-19 Genomics UK Consortium,Stephanie Hutchings et al
EPI_ISL_481994,"PHE South West Regional Laboratory, National Infection Service",Wellcome Sanger Institute for the COVID-19 Genomics UK Consortium,Stephanie Hutchings et al
EPI_ISL_481991,"PHE South West Regional Laboratory, National Infection Service",Wellcome Sanger Institute for the COVID-19 Genomics UK Consortium,Stephanie Hutchings et al
EPI_ISL_482025,"PHE South West Regional Laboratory, National Infection Service",Wellcome Sanger Institute for the COVID-19 Genomics UK Consortium,Stephanie Hutchings et al
EPI_ISL_481971,"PHE South West Regional Laboratory, National Infection Service",Wellcome Sanger Institute for the COVID-19 Genomics UK Consortium,Stephanie Hutchings et al
EPI_ISL_481972,"PHE South West Regional Laboratory, National Infection Service",Wellcome Sanger Institute for the COVID-19 Genomics UK Consortium,Stephanie Hutchings et al
EPI_ISL_481974,"PHE South West Regional Laboratory, National Infection Service",Wellcome Sanger Institute for the COVID-19 Genomics UK Consortium,Stephanie Hutchings et al
EPI_ISL_481982,"PHE South West Regional Laboratory, National Infection Service",Wellcome Sanger Institute for the COVID-19 Genomics UK Consortium,Stephanie Hutchings et al
EPI_ISL_482027,"PHE South West Regional Laboratory, National Infection Service",Wellcome Sanger Institute for the COVID-19 Genomics UK Consortium,Stephanie Hutchings et al
EPI_ISL_481969,"PHE South West Regional Laboratory, National Infection Service",Wellcome Sanger Institute for the COVID-19 Genomics UK Consortium,Stephanie Hutchings et al
EPI_ISL_467707,"PHE South West Regional Laboratory, National Infection Service",Wellcome Sanger Institute for the COVID-19 Genomics UK Consortium,Stephanie Hutchings et al
EPI_ISL_467713,"PHE South West Regional Laboratory, National Infection Service",Wellcome Sanger Institute for the COVID-19 Genomics UK Consortium,Stephanie Hutchings et al
EPI_ISL_467716,"PHE South West Regional Laboratory, National Infection Service",Wellcome Sanger Institute for the COVID-19 Genomics UK Consortium,Stephanie Hutchings et al
EPI_ISL_467704,"PHE South West Regional Laboratory, National Infection Service",Wellcome Sanger Institute for the COVID-19 Genomics UK Consortium,Stephanie Hutchings et al
EPI_ISL_467694,"PHE South West Regional Laboratory, National Infection Service",Wellcome Sanger Institute for the COVID-19 Genomics UK Consortium,Stephanie Hutchings et al
EPI_ISL_467695,"PHE South West Regional Laboratory, National Infection Service",Wellcome Sanger Institute for the COVID-19 Genomics UK Consortium,Stephanie Hutchings et al
EPI_ISL_467719,"PHE South West Regional Laboratory, National Infection Service",Wellcome Sanger Institute for the COVID-19 Genomics UK Consortium,Stephanie Hutchings et al
EPI_ISL_467693,"PHE South West Regional Laboratory, National Infection Service",Wellcome Sanger Institute for the COVID-19 Genomics UK Consortium,Stephanie Hutchings et al
EPI_ISL_467712,"PHE South West Regional Laboratory, National Infection Service",Wellcome Sanger Institute for the COVID-19 Genomics UK Consortium,Stephanie Hutchings et al
EPI_ISL_467711,"PHE South West Regional Laboratory, National Infection Service",Wellcome Sanger Institute for the COVID-19 Genomics UK Consortium,Stephanie Hutchings et al
EPI_ISL_467699,"PHE South West Regional Laboratory, National Infection Service",Wellcome Sanger Institute for the COVID-19 Genomics UK Consortium,Stephanie Hutchings et al
EPI_ISL_467717,"PHE South West Regional Laboratory, National Infection Service",Wellcome Sanger Institute for the COVID-19 Genomics UK Consortium,Stephanie Hutchings et al
EPI_ISL_467698,"PHE South West Regional Laboratory, National Infection Service",Wellcome Sanger Institute for the COVID-19 Genomics UK Consortium,Stephanie Hutchings et al
EPI_ISL_467705,"PHE South West Regional Laboratory, National Infection Service",Wellcome Sanger Institute for the COVID-19 Genomics UK Consortium,Stephanie Hutchings et al
EPI_ISL_467697,"PHE South West Regional Laboratory, National Infection Service",Wellcome Sanger Institute for the COVID-19 Genomics UK Consortium,Stephanie Hutchings et al
EPI_ISL_467700,"PHE South West Regional Laboratory, National Infection Service",Wellcome Sanger Institute for the COVID-19 Genomics UK Consortium,Stephanie Hutchings et al
EPI_ISL_467706,"PHE South West Regional Laboratory, National Infection Service",Wellcome Sanger Institute for the COVID-19 Genomics UK Consortium,Stephanie Hutchings et al
EPI_ISL_467709,"PHE South West Regional Laboratory, National Infection Service",Wellcome Sanger Institute for the COVID-19 Genomics UK Consortium,Stephanie Hutchings et al
EPI_ISL_467703,"PHE South West Regional Laboratory, National Infection Service",Wellcome Sanger Institute for the COVID-19 Genomics UK Consortium,Stephanie Hutchings et al
EPI_ISL_467710,"PHE South West Regional Laboratory, National Infection Service",Wellcome Sanger Institute for the COVID-19 Genomics UK Consortium,Stephanie Hutchings et al
EPI_ISL_467702,"PHE South West Regional Laboratory, National Infection Service",Wellcome Sanger Institute for the COVID-19 Genomics UK Consortium,Stephanie Hutchings et al
EPI_ISL_467715,"PHE South West Regional Laboratory, National Infection Service",Wellcome Sanger Institute for the COVID-19 Genomics UK Consortium,Stephanie Hutchings et al
EPI_ISL_467718,"PHE South West Regional Laboratory, National Infection Service",Wellcome Sanger Institute for the COVID-19 Genomics UK Consortium,Stephanie Hutchings et al
EPI_ISL_467708,"PHE South West Regional Laboratory, National Infection Service",Wellcome Sanger Institute for the COVID-19 Genomics UK Consortium,Stephanie Hutchings et al
EPI_ISL_469526,"PHE South West Regional Laboratory, National Infection Service",Wellcome Sanger Institute for the COVID-19 Genomics UK Consortium,Stephanie Hutchings et al
EPI_ISL_443554,"Department of Pathology, University of Cambridge",Wellcome Sanger Institute for the COVID-19 Genomics UK Consortium,Luke W Meredith et al
EPI_ISL_443629,"Department of Pathology, University of Cambridge",Wellcome Sanger Institute for the COVID-19 Genomics UK Consortium,Luke W Meredith et al
EPI_ISL_443414,"Department of Pathology, University of Cambridge",Wellcome Sanger Institute for the COVID-19 Genomics UK Consortium,Luke W Meredith et al
EPI_ISL_443408,"Department of Pathology, University of Cambridge",Wellcome Sanger Institute for the COVID-19 Genomics UK Consortium,Luke W Meredith et al
EPI_ISL_443676,"Department of Pathology, University of Cambridge",Wellcome Sanger Institute for the COVID-19 Genomics UK Consortium,Luke W Meredith et al
EPI_ISL_443682,"Department of Pathology, University of Cambridge",Wellcome Sanger Institute for the COVID-19 Genomics UK Consortium,Luke W Meredith et al
EPI_ISL_443656,"Department of Pathology, University of Cambridge",Wellcome Sanger Institute for the COVID-19 Genomics UK Consortium,Luke W Meredith et al
EPI_ISL_443671,"Department of Pathology, University of Cambridge",Wellcome Sanger Institute for the COVID-19 Genomics UK Consortium,Luke W Meredith et al
EPI_ISL_443546,"Department of Pathology, University of Cambridge",Wellcome Sanger Institute for the COVID-19 Genomics UK Consortium,Luke W Meredith et al
EPI_ISL_443517,"Department of Pathology, University of Cambridge",Wellcome Sanger Institute for the COVID-19 Genomics UK Consortium,Luke W Meredith et al
EPI_ISL_443663,"Department of Pathology, University of Cambridge",Wellcome Sanger Institute for the COVID-19 Genomics UK Consortium,Luke W Meredith et al
EPI_ISL_443662,"Department of Pathology, University of Cambridge",Wellcome Sanger Institute for the COVID-19 Genomics UK Consortium,Luke W Meredith et al
EPI_ISL_443411,"Department of Pathology, University of Cambridge",Wellcome Sanger Institute for the COVID-19 Genomics UK Consortium,Luke W Meredith et al
EPI_ISL_443538,"Department of Pathology, University of Cambridge",Wellcome Sanger Institute for the COVID-19 Genomics UK Consortium,Luke W Meredith et al
EPI_ISL_443644,"Department of Pathology, University of Cambridge",Wellcome Sanger Institute for the COVID-19 Genomics UK Consortium,Luke W Meredith et al
EPI_ISL_443515,"Department of Pathology, University of Cambridge",Wellcome Sanger Institute for the COVID-19 Genomics UK Consortium,Luke W Meredith et al
EPI_ISL_443421,"Department of Pathology, University of Cambridge",Wellcome Sanger Institute for the COVID-19 Genomics UK Consortium,Luke W Meredith et al
EPI_ISL_443448,"Department of Pathology, University of Cambridge",Wellcome Sanger Institute for the COVID-19 Genomics UK Consortium,Luke W Meredith et al
EPI_ISL_443410,"Department of Pathology, University of Cambridge",Wellcome Sanger Institute for the COVID-19 Genomics UK Consortium,Luke W Meredith et al
EPI_ISL_443529,"Department of Pathology, University of Cambridge",Wellcome Sanger Institute for the COVID-19 Genomics UK Consortium,Luke W Meredith et al
EPI_ISL_443442,"Department of Pathology, University of Cambridge",Wellcome Sanger Institute for the COVID-19 Genomics UK Consortium,Luke W Meredith et al
EPI_ISL_444313,"Department of Pathology, University of Cambridge",COVID-19 Genomics UK (COG-UK) Consortium,Luke W Meredith et al
EPI_ISL_443413,"Department of Pathology, University of Cambridge",Wellcome Sanger Institute for the COVID-19 Genomics UK Consortium,Luke W Meredith et al
EPI_ISL_444314,"Department of Pathology, University of Cambridge",COVID-19 Genomics UK (COG-UK) Consortium,Luke W Meredith et al
EPI_ISL_443596,"Department of Pathology, University of Cambridge",Wellcome Sanger Institute for the COVID-19 Genomics UK Consortium,Luke W Meredith et al
EPI_ISL_444315,"Department of Pathology, University of Cambridge",COVID-19 Genomics UK (COG-UK) Consortium,Luke W Meredith et al
EPI_ISL_443466,"Department of Pathology, University of Cambridge",Wellcome Sanger Institute for the COVID-19 Genomics UK Consortium,Luke W Meredith et al
EPI_ISL_444316,"Department of Pathology, University of Cambridge",COVID-19 Genomics UK (COG-UK) Consortium,Luke W Meredith et al
EPI_ISL_443541,"Department of Pathology, University of Cambridge",Wellcome Sanger Institute for the COVID-19 Genomics UK Consortium,Luke W Meredith et al
EPI_ISL_443659,"Department of Pathology, University of Cambridge",Wellcome Sanger Institute for the COVID-19 Genomics UK Consortium,Luke W Meredith et al
EPI_ISL_443502,"Department of Pathology, University of Cambridge",Wellcome Sanger Institute for the COVID-19 Genomics UK Consortium,Luke W Meredith et al
EPI_ISL_443514,"Department of Pathology, University of Cambridge",Wellcome Sanger Institute for the COVID-19 Genomics UK Consortium,Luke W Meredith et al
EPI_ISL_443441,"Department of Pathology, University of Cambridge",Wellcome Sanger Institute for the COVID-19 Genomics UK Consortium,Luke W Meredith et al
EPI_ISL_443649,"Department of Pathology, University of Cambridge",Wellcome Sanger Institute for the COVID-19 Genomics UK Consortium,Luke W Meredith et al
EPI_ISL_443498,"Department of Pathology, University of Cambridge",Wellcome Sanger Institute for the COVID-19 Genomics UK Consortium,Luke W Meredith et al
EPI_ISL_443604,"Department of Pathology, University of Cambridge",Wellcome Sanger Institute for the COVID-19 Genomics UK Consortium,Luke W Meredith et al
EPI_ISL_443457,"Department of Pathology, University of Cambridge",Wellcome Sanger Institute for the COVID-19 Genomics UK Consortium,Luke W Meredith et al
EPI_ISL_470158,"Department of Pathology, University of Cambridge",Wellcome Sanger Institute for the COVID-19 Genomics UK Consortium,Luke W Meredith et al
EPI_ISL_470092,"Department of Pathology, University of Cambridge",Wellcome Sanger Institute for the COVID-19 Genomics UK Consortium,Luke W Meredith et al
EPI_ISL_470128,"Department of Pathology, University of Cambridge",Wellcome Sanger Institute for the COVID-19 Genomics UK Consortium,Luke W Meredith et al
EPI_ISL_470162,"Department of Pathology, University of Cambridge",Wellcome Sanger Institute for the COVID-19 Genomics UK Consortium,Luke W Meredith et al
EPI_ISL_470254,"Department of Pathology, University of Cambridge",Wellcome Sanger Institute for the COVID-19 Genomics UK Consortium,Luke W Meredith et al
EPI_ISL_470167,"Department of Pathology, University of Cambridge",Wellcome Sanger Institute for the COVID-19 Genomics UK Consortium,Luke W Meredith et al
EPI_ISL_470279,"Department of Pathology, University of Cambridge",Wellcome Sanger Institute for the COVID-19 Genomics UK Consortium,Luke W Meredith et al
EPI_ISL_470165,"Department of Pathology, University of Cambridge",Wellcome Sanger Institute for the COVID-19 Genomics UK Consortium,Luke W Meredith et al
EPI_ISL_470095,"Department of Pathology, University of Cambridge",Wellcome Sanger Institute for the COVID-19 Genomics UK Consortium,Luke W Meredith et al
EPI_ISL_470206,"Department of Pathology, University of Cambridge",Wellcome Sanger Institute for the COVID-19 Genomics UK Consortium,Luke W Meredith et al
EPI_ISL_470112,"Department of Pathology, University of Cambridge",Wellcome Sanger Institute for the COVID-19 Genomics UK Consortium,Luke W Meredith et al
EPI_ISL_470287,"Department of Pathology, University of Cambridge",Wellcome Sanger Institute for the COVID-19 Genomics UK Consortium,Luke W Meredith et al
EPI_ISL_470215,"Department of Pathology, University of Cambridge",Wellcome Sanger Institute for the COVID-19 Genomics UK Consortium,Luke W Meredith et al
EPI_ISL_470200,"Department of Pathology, University of Cambridge",Wellcome Sanger Institute for the COVID-19 Genomics UK Consortium,Luke W Meredith et al
EPI_ISL_470114,"Department of Pathology, University of Cambridge",Wellcome Sanger Institute for the COVID-19 Genomics UK Consortium,Luke W Meredith et al
EPI_ISL_470237,"Department of Pathology, University of Cambridge",Wellcome Sanger Institute for the COVID-19 Genomics UK Consortium,Luke W Meredith et al
EPI_ISL_470277,"Department of Pathology, University of Cambridge",Wellcome Sanger Institute for the COVID-19 Genomics UK Consortium,Luke W Meredith et al
EPI_ISL_470133,"Department of Pathology, University of Cambridge",Wellcome Sanger Institute for the COVID-19 Genomics UK Consortium,Luke W Meredith et al
EPI_ISL_470311,"Department of Pathology, University of Cambridge",Wellcome Sanger Institute for the COVID-19 Genomics UK Consortium,Luke W Meredith et al
EPI_ISL_470233,"Department of Pathology, University of Cambridge",Wellcome Sanger Institute for the COVID-19 Genomics UK Consortium,Luke W Meredith et al
EPI_ISL_470238,"Department of Pathology, University of Cambridge",Wellcome Sanger Institute for the COVID-19 Genomics UK Consortium,Luke W Meredith et al
EPI_ISL_470293,"Department of Pathology, University of Cambridge",Wellcome Sanger Institute for the COVID-19 Genomics UK Consortium,Luke W Meredith et al
EPI_ISL_470182,"Department of Pathology, University of Cambridge",Wellcome Sanger Institute for the COVID-19 Genomics UK Consortium,Luke W Meredith et al
EPI_ISL_470221,"Department of Pathology, University of Cambridge",Wellcome Sanger Institute for the COVID-19 Genomics UK Consortium,Luke W Meredith et al
EPI_ISL_470229,"Department of Pathology, University of Cambridge",Wellcome Sanger Institute for the COVID-19 Genomics UK Consortium,Luke W Meredith et al
EPI_ISL_470124,"Department of Pathology, University of Cambridge",Wellcome Sanger Institute for the COVID-19 Genomics UK Consortium,Luke W Meredith et al
EPI_ISL_470188,"Department of Pathology, University of Cambridge",Wellcome Sanger Institute for the COVID-19 Genomics UK Consortium,Luke W Meredith et al
EPI_ISL_470209,"Department of Pathology, University of Cambridge",Wellcome Sanger Institute for the COVID-19 Genomics UK Consortium,Luke W Meredith et al
EPI_ISL_470212,"Department of Pathology, University of Cambridge",Wellcome Sanger Institute for the COVID-19 Genomics UK Consortium,Luke W Meredith et al
EPI_ISL_470286,"Department of Pathology, University of Cambridge",Wellcome Sanger Institute for the COVID-19 Genomics UK Consortium,Luke W Meredith et al
EPI_ISL_470166,"Department of Pathology, University of Cambridge",Wellcome Sanger Institute for the COVID-19 Genomics UK Consortium,Luke W Meredith et al
EPI_ISL_470336,"Department of Pathology, University of Cambridge",Wellcome Sanger Institute for the COVID-19 Genomics UK Consortium,Luke W Meredith et al
EPI_ISL_470153,"Department of Pathology, University of Cambridge",Wellcome Sanger Institute for the COVID-19 Genomics UK Consortium,Luke W Meredith et al
EPI_ISL_470093,"Department of Pathology, University of Cambridge",Wellcome Sanger Institute for the COVID-19 Genomics UK Consortium,Luke W Meredith et al
EPI_ISL_470147,"Department of Pathology, University of Cambridge",Wellcome Sanger Institute for the COVID-19 Genomics UK Consortium,Luke W Meredith et al
EPI_ISL_470126,"Department of Pathology, University of Cambridge",Wellcome Sanger Institute for the COVID-19 Genomics UK Consortium,Luke W Meredith et al
EPI_ISL_470102,"Department of Pathology, University of Cambridge",Wellcome Sanger Institute for the COVID-19 Genomics UK Consortium,Luke W Meredith et al
EPI_ISL_470314,"Department of Pathology, University of Cambridge",Wellcome Sanger Institute for the COVID-19 Genomics UK Consortium,Luke W Meredith et al
EPI_ISL_470338,"Department of Pathology, University of Cambridge",Wellcome Sanger Institute for the COVID-19 Genomics UK Consortium,Luke W Meredith et al
EPI_ISL_470272,"Department of Pathology, University of Cambridge",Wellcome Sanger Institute for the COVID-19 Genomics UK Consortium,Luke W Meredith et al
EPI_ISL_470103,"Department of Pathology, University of Cambridge",Wellcome Sanger Institute for the COVID-19 Genomics UK Consortium,Luke W Meredith et al
EPI_ISL_470090,"Department of Pathology, University of Cambridge",Wellcome Sanger Institute for the COVID-19 Genomics UK Consortium,Luke W Meredith et al
EPI_ISL_470346,"Department of Pathology, University of Cambridge",Wellcome Sanger Institute for the COVID-19 Genomics UK Consortium,Luke W Meredith et al
EPI_ISL_470243,"Department of Pathology, University of Cambridge",Wellcome Sanger Institute for the COVID-19 Genomics UK Consortium,Luke W Meredith et al
EPI_ISL_470251,"Department of Pathology, University of Cambridge",Wellcome Sanger Institute for the COVID-19 Genomics UK Consortium,Luke W Meredith et al
EPI_ISL_470171,"Department of Pathology, University of Cambridge",Wellcome Sanger Institute for the COVID-19 Genomics UK Consortium,Luke W Meredith et al
EPI_ISL_470176,"Department of Pathology, University of Cambridge",Wellcome Sanger Institute for the COVID-19 Genomics UK Consortium,Luke W Meredith et al
EPI_ISL_470199,"Department of Pathology, University of Cambridge",Wellcome Sanger Institute for the COVID-19 Genomics UK Consortium,Luke W Meredith et al
EPI_ISL_470244,"Department of Pathology, University of Cambridge",Wellcome Sanger Institute for the COVID-19 Genomics UK Consortium,Luke W Meredith et al
EPI_ISL_470108,"Department of Pathology, University of Cambridge",Wellcome Sanger Institute for the COVID-19 Genomics UK Consortium,Luke W Meredith et al
EPI_ISL_470149,"Department of Pathology, University of Cambridge",Wellcome Sanger Institute for the COVID-19 Genomics UK Consortium,Luke W Meredith et al
EPI_ISL_470125,"Department of Pathology, University of Cambridge",Wellcome Sanger Institute for the COVID-19 Genomics UK Consortium,Luke W Meredith et al
EPI_ISL_470283,"Department of Pathology, University of Cambridge",Wellcome Sanger Institute for the COVID-19 Genomics UK Consortium,Luke W Meredith et al
EPI_ISL_470310,"Department of Pathology, University of Cambridge",Wellcome Sanger Institute for the COVID-19 Genomics UK Consortium,Luke W Meredith et al
EPI_ISL_470350,"Department of Pathology, University of Cambridge",Wellcome Sanger Institute for the COVID-19 Genomics UK Consortium,Luke W Meredith et al
EPI_ISL_470129,"Department of Pathology, University of Cambridge",Wellcome Sanger Institute for the COVID-19 Genomics UK Consortium,Luke W Meredith et al
EPI_ISL_470299,"Department of Pathology, University of Cambridge",Wellcome Sanger Institute for the COVID-19 Genomics UK Consortium,Luke W Meredith et al
EPI_ISL_470340,"Department of Pathology, University of Cambridge",Wellcome Sanger Institute for the COVID-19 Genomics UK Consortium,Luke W Meredith et al
EPI_ISL_470094,"Department of Pathology, University of Cambridge",Wellcome Sanger Institute for the COVID-19 Genomics UK Consortium,Luke W Meredith et al
EPI_ISL_470351,"Department of Pathology, University of Cambridge",Wellcome Sanger Institute for the COVID-19 Genomics UK Consortium,Luke W Meredith et al
EPI_ISL_470298,"Department of Pathology, University of Cambridge",Wellcome Sanger Institute for the COVID-19 Genomics UK Consortium,Luke W Meredith et al
EPI_ISL_470235,"Department of Pathology, University of Cambridge",Wellcome Sanger Institute for the COVID-19 Genomics UK Consortium,Luke W Meredith et al
EPI_ISL_470168,"Department of Pathology, University of Cambridge",Wellcome Sanger Institute for the COVID-19 Genomics UK Consortium,Luke W Meredith et al
EPI_ISL_470139,"Department of Pathology, University of Cambridge",Wellcome Sanger Institute for the COVID-19 Genomics UK Consortium,Luke W Meredith et al
EPI_ISL_470257,"Department of Pathology, University of Cambridge",Wellcome Sanger Institute for the COVID-19 Genomics UK Consortium,Luke W Meredith et al
EPI_ISL_470191,"Department of Pathology, University of Cambridge",Wellcome Sanger Institute for the COVID-19 Genomics UK Consortium,Luke W Meredith et al
EPI_ISL_470144,"Department of Pathology, University of Cambridge",Wellcome Sanger Institute for the COVID-19 Genomics UK Consortium,Luke W Meredith et al
EPI_ISL_470218,"Department of Pathology, University of Cambridge",Wellcome Sanger Institute for the COVID-19 Genomics UK Consortium,Luke W Meredith et al
EPI_ISL_470239,"Department of Pathology, University of Cambridge",Wellcome Sanger Institute for the COVID-19 Genomics UK Consortium,Luke W Meredith et al
EPI_ISL_470331,"Department of Pathology, University of Cambridge",Wellcome Sanger Institute for the COVID-19 Genomics UK Consortium,Luke W Meredith et al
EPI_ISL_470202,"Department of Pathology, University of Cambridge",Wellcome Sanger Institute for the COVID-19 Genomics UK Consortium,Luke W Meredith et al
EPI_ISL_470155,"Department of Pathology, University of Cambridge",Wellcome Sanger Institute for the COVID-19 Genomics UK Consortium,Luke W Meredith et al
EPI_ISL_470185,"Department of Pathology, University of Cambridge",Wellcome Sanger Institute for the COVID-19 Genomics UK Consortium,Luke W Meredith et al
EPI_ISL_470307,"Department of Pathology, University of Cambridge",Wellcome Sanger Institute for the COVID-19 Genomics UK Consortium,Luke W Meredith et al
EPI_ISL_470190,"Department of Pathology, University of Cambridge",Wellcome Sanger Institute for the COVID-19 Genomics UK Consortium,Luke W Meredith et al
EPI_ISL_470104,"Department of Pathology, University of Cambridge",Wellcome Sanger Institute for the COVID-19 Genomics UK Consortium,Luke W Meredith et al
EPI_ISL_470278,"Department of Pathology, University of Cambridge",Wellcome Sanger Institute for the COVID-19 Genomics UK Consortium,Luke W Meredith et al
EPI_ISL_470105,"Department of Pathology, University of Cambridge",Wellcome Sanger Institute for the COVID-19 Genomics UK Consortium,Luke W Meredith et al
EPI_ISL_470180,"Department of Pathology, University of Cambridge",Wellcome Sanger Institute for the COVID-19 Genomics UK Consortium,Luke W Meredith et al
EPI_ISL_470121,"Department of Pathology, University of Cambridge",Wellcome Sanger Institute for the COVID-19 Genomics UK Consortium,Luke W Meredith et al
EPI_ISL_470116,"Department of Pathology, University of Cambridge",Wellcome Sanger Institute for the COVID-19 Genomics UK Consortium,Luke W Meredith et al
EPI_ISL_470187,"Department of Pathology, University of Cambridge",Wellcome Sanger Institute for the COVID-19 Genomics UK Consortium,Luke W Meredith et al
EPI_ISL_470115,"Department of Pathology, University of Cambridge",Wellcome Sanger Institute for the COVID-19 Genomics UK Consortium,Luke W Meredith et al
EPI_ISL_470333,"Department of Pathology, University of Cambridge",Wellcome Sanger Institute for the COVID-19 Genomics UK Consortium,Luke W Meredith et al
EPI_ISL_470224,"Department of Pathology, University of Cambridge",Wellcome Sanger Institute for the COVID-19 Genomics UK Consortium,Luke W Meredith et al
EPI_ISL_470141,"Department of Pathology, University of Cambridge",Wellcome Sanger Institute for the COVID-19 Genomics UK Consortium,Luke W Meredith et al
EPI_ISL_470330,"Department of Pathology, University of Cambridge",Wellcome Sanger Institute for the COVID-19 Genomics UK Consortium,Luke W Meredith et al
EPI_ISL_470289,"Department of Pathology, University of Cambridge",Wellcome Sanger Institute for the COVID-19 Genomics UK Consortium,Luke W Meredith et al
EPI_ISL_470109,"Department of Pathology, University of Cambridge",Wellcome Sanger Institute for the COVID-19 Genomics UK Consortium,Luke W Meredith et al
EPI_ISL_470250,"Department of Pathology, University of Cambridge",Wellcome Sanger Institute for the COVID-19 Genomics UK Consortium,Luke W Meredith et al
EPI_ISL_470101,"Department of Pathology, University of Cambridge",Wellcome Sanger Institute for the COVID-19 Genomics UK Consortium,Luke W Meredith et al
EPI_ISL_470339,"Department of Pathology, University of Cambridge",Wellcome Sanger Institute for the COVID-19 Genomics UK Consortium,Luke W Meredith et al
EPI_ISL_444317,"Department of Pathology, University of Cambridge",COVID-19 Genomics UK (COG-UK) Consortium,Luke W Meredith et al
EPI_ISL_470280,"Department of Pathology, University of Cambridge",Wellcome Sanger Institute for the COVID-19 Genomics UK Consortium,Luke W Meredith et al
EPI_ISL_470292,"Department of Pathology, University of Cambridge",Wellcome Sanger Institute for the COVID-19 Genomics UK Consortium,Luke W Meredith et al
EPI_ISL_470282,"Department of Pathology, University of Cambridge",Wellcome Sanger Institute for the COVID-19 Genomics UK Consortium,Luke W Meredith et al
EPI_ISL_470179,"Department of Pathology, University of Cambridge",Wellcome Sanger Institute for the COVID-19 Genomics UK Consortium,Luke W Meredith et al
EPI_ISL_470091,"Department of Pathology, University of Cambridge",Wellcome Sanger Institute for the COVID-19 Genomics UK Consortium,Luke W Meredith et al
EPI_ISL_470234,"Department of Pathology, University of Cambridge",Wellcome Sanger Institute for the COVID-19 Genomics UK Consortium,Luke W Meredith et al
EPI_ISL_470344,"Department of Pathology, University of Cambridge",Wellcome Sanger Institute for the COVID-19 Genomics UK Consortium,Luke W Meredith et al
EPI_ISL_470217,"Department of Pathology, University of Cambridge",Wellcome Sanger Institute for the COVID-19 Genomics UK Consortium,Luke W Meredith et al
EPI_ISL_470294,"Department of Pathology, University of Cambridge",Wellcome Sanger Institute for the COVID-19 Genomics UK Consortium,Luke W Meredith et al
EPI_ISL_470326,"Department of Pathology, University of Cambridge",Wellcome Sanger Institute for the COVID-19 Genomics UK Consortium,Luke W Meredith et al
EPI_ISL_470260,"Department of Pathology, University of Cambridge",Wellcome Sanger Institute for the COVID-19 Genomics UK Consortium,Luke W Meredith et al
EPI_ISL_444318,"Department of Pathology, University of Cambridge",COVID-19 Genomics UK (COG-UK) Consortium,Luke W Meredith et al
EPI_ISL_444320,"Department of Pathology, University of Cambridge",COVID-19 Genomics UK (COG-UK) Consortium,Luke W Meredith et al
EPI_ISL_444321,"Department of Pathology, University of Cambridge",COVID-19 Genomics UK (COG-UK) Consortium,Luke W Meredith et al
EPI_ISL_444322,"Department of Pathology, University of Cambridge",COVID-19 Genomics UK (COG-UK) Consortium,Luke W Meredith et al
EPI_ISL_470273,"Department of Pathology, University of Cambridge",Wellcome Sanger Institute for the COVID-19 Genomics UK Consortium,Luke W Meredith et al
EPI_ISL_470134,"Department of Pathology, University of Cambridge",Wellcome Sanger Institute for the COVID-19 Genomics UK Consortium,Luke W Meredith et al
EPI_ISL_470223,"Department of Pathology, University of Cambridge",Wellcome Sanger Institute for the COVID-19 Genomics UK Consortium,Luke W Meredith et al
EPI_ISL_470100,"Department of Pathology, University of Cambridge",Wellcome Sanger Institute for the COVID-19 Genomics UK Consortium,Luke W Meredith et al
EPI_ISL_470177,"Department of Pathology, University of Cambridge",Wellcome Sanger Institute for the COVID-19 Genomics UK Consortium,Luke W Meredith et al
EPI_ISL_470334,"Department of Pathology, University of Cambridge",Wellcome Sanger Institute for the COVID-19 Genomics UK Consortium,Luke W Meredith et al
EPI_ISL_470305,"Department of Pathology, University of Cambridge",Wellcome Sanger Institute for the COVID-19 Genomics UK Consortium,Luke W Meredith et al
EPI_ISL_470313,"Department of Pathology, University of Cambridge",Wellcome Sanger Institute for the COVID-19 Genomics UK Consortium,Luke W Meredith et al
EPI_ISL_470265,"Department of Pathology, University of Cambridge",Wellcome Sanger Institute for the COVID-19 Genomics UK Consortium,Luke W Meredith et al
EPI_ISL_470130,"Department of Pathology, University of Cambridge",Wellcome Sanger Institute for the COVID-19 Genomics UK Consortium,Luke W Meredith et al
EPI_ISL_470241,"Department of Pathology, University of Cambridge",Wellcome Sanger Institute for the COVID-19 Genomics UK Consortium,Luke W Meredith et al
EPI_ISL_470276,"Department of Pathology, University of Cambridge",Wellcome Sanger Institute for the COVID-19 Genomics UK Consortium,Luke W Meredith et al
EPI_ISL_470111,"Department of Pathology, University of Cambridge",Wellcome Sanger Institute for the COVID-19 Genomics UK Consortium,Luke W Meredith et al
EPI_ISL_470201,"Department of Pathology, University of Cambridge",Wellcome Sanger Institute for the COVID-19 Genomics UK Consortium,Luke W Meredith et al
EPI_ISL_470302,"Department of Pathology, University of Cambridge",Wellcome Sanger Institute for the COVID-19 Genomics UK Consortium,Luke W Meredith et al
EPI_ISL_470118,"Department of Pathology, University of Cambridge",Wellcome Sanger Institute for the COVID-19 Genomics UK Consortium,Luke W Meredith et al
EPI_ISL_470297,"Department of Pathology, University of Cambridge",Wellcome Sanger Institute for the COVID-19 Genomics UK Consortium,Luke W Meredith et al
EPI_ISL_470232,"Department of Pathology, University of Cambridge",Wellcome Sanger Institute for the COVID-19 Genomics UK Consortium,Luke W Meredith et al
EPI_ISL_470097,"Department of Pathology, University of Cambridge",Wellcome Sanger Institute for the COVID-19 Genomics UK Consortium,Luke W Meredith et al
EPI_ISL_470256,"Department of Pathology, University of Cambridge",Wellcome Sanger Institute for the COVID-19 Genomics UK Consortium,Luke W Meredith et al
EPI_ISL_470255,"Department of Pathology, University of Cambridge",Wellcome Sanger Institute for the COVID-19 Genomics UK Consortium,Luke W Meredith et al
EPI_ISL_470156,"Department of Pathology, University of Cambridge",Wellcome Sanger Institute for the COVID-19 Genomics UK Consortium,Luke W Meredith et al
EPI_ISL_470267,"Department of Pathology, University of Cambridge",Wellcome Sanger Institute for the COVID-19 Genomics UK Consortium,Luke W Meredith et al
EPI_ISL_470159,"Department of Pathology, University of Cambridge",Wellcome Sanger Institute for the COVID-19 Genomics UK Consortium,Luke W Meredith et al
EPI_ISL_470161,"Department of Pathology, University of Cambridge",Wellcome Sanger Institute for the COVID-19 Genomics UK Consortium,Luke W Meredith et al
EPI_ISL_470123,"Department of Pathology, University of Cambridge",Wellcome Sanger Institute for the COVID-19 Genomics UK Consortium,Luke W Meredith et al
EPI_ISL_470204,"Department of Pathology, University of Cambridge",Wellcome Sanger Institute for the COVID-19 Genomics UK Consortium,Luke W Meredith et al
EPI_ISL_470230,"Department of Pathology, University of Cambridge",Wellcome Sanger Institute for the COVID-19 Genomics UK Consortium,Luke W Meredith et al
EPI_ISL_470316,"Department of Pathology, University of Cambridge",Wellcome Sanger Institute for the COVID-19 Genomics UK Consortium,Luke W Meredith et al
EPI_ISL_470306,"Department of Pathology, University of Cambridge",Wellcome Sanger Institute for the COVID-19 Genomics UK Consortium,Luke W Meredith et al
EPI_ISL_470164,"Department of Pathology, University of Cambridge",Wellcome Sanger Institute for the COVID-19 Genomics UK Consortium,Luke W Meredith et al
EPI_ISL_470295,"Department of Pathology, University of Cambridge",Wellcome Sanger Institute for the COVID-19 Genomics UK Consortium,Luke W Meredith et al
EPI_ISL_470343,"Department of Pathology, University of Cambridge",Wellcome Sanger Institute for the COVID-19 Genomics UK Consortium,Luke W Meredith et al
EPI_ISL_470312,"Department of Pathology, University of Cambridge",Wellcome Sanger Institute for the COVID-19 Genomics UK Consortium,Luke W Meredith et al
EPI_ISL_470329,"Department of Pathology, University of Cambridge",Wellcome Sanger Institute for the COVID-19 Genomics UK Consortium,Luke W Meredith et al
EPI_ISL_470245,"Department of Pathology, University of Cambridge",Wellcome Sanger Institute for the COVID-19 Genomics UK Consortium,Luke W Meredith et al
EPI_ISL_470290,"Department of Pathology, University of Cambridge",Wellcome Sanger Institute for the COVID-19 Genomics UK Consortium,Luke W Meredith et al
EPI_ISL_470263,"Department of Pathology, University of Cambridge",Wellcome Sanger Institute for the COVID-19 Genomics UK Consortium,Luke W Meredith et al
EPI_ISL_470262,"Department of Pathology, University of Cambridge",Wellcome Sanger Institute for the COVID-19 Genomics UK Consortium,Luke W Meredith et al
EPI_ISL_470183,"Department of Pathology, University of Cambridge",Wellcome Sanger Institute for the COVID-19 Genomics UK Consortium,Luke W Meredith et al
EPI_ISL_470193,"Department of Pathology, University of Cambridge",Wellcome Sanger Institute for the COVID-19 Genomics UK Consortium,Luke W Meredith et al
EPI_ISL_470208,"Department of Pathology, University of Cambridge",Wellcome Sanger Institute for the COVID-19 Genomics UK Consortium,Luke W Meredith et al
EPI_ISL_470348,"Department of Pathology, University of Cambridge",Wellcome Sanger Institute for the COVID-19 Genomics UK Consortium,Luke W Meredith et al
EPI_ISL_470195,"Department of Pathology, University of Cambridge",Wellcome Sanger Institute for the COVID-19 Genomics UK Consortium,Luke W Meredith et al
EPI_ISL_470213,"Department of Pathology, University of Cambridge",Wellcome Sanger Institute for the COVID-19 Genomics UK Consortium,Luke W Meredith et al
EPI_ISL_444325,"Department of Pathology, University of Cambridge",COVID-19 Genomics UK (COG-UK) Consortium,Luke W Meredith et al
EPI_ISL_470120,"Department of Pathology, University of Cambridge",Wellcome Sanger Institute for the COVID-19 Genomics UK Consortium,Luke W Meredith et al
EPI_ISL_470117,"Department of Pathology, University of Cambridge",Wellcome Sanger Institute for the COVID-19 Genomics UK Consortium,Luke W Meredith et al
EPI_ISL_470170,"Department of Pathology, University of Cambridge",Wellcome Sanger Institute for the COVID-19 Genomics UK Consortium,Luke W Meredith et al
EPI_ISL_470220,"Department of Pathology, University of Cambridge",Wellcome Sanger Institute for the COVID-19 Genomics UK Consortium,Luke W Meredith et al
EPI_ISL_470332,"Department of Pathology, University of Cambridge",Wellcome Sanger Institute for the COVID-19 Genomics UK Consortium,Luke W Meredith et al
EPI_ISL_470099,"Department of Pathology, University of Cambridge",Wellcome Sanger Institute for the COVID-19 Genomics UK Consortium,Luke W Meredith et al
EPI_ISL_470342,"Department of Pathology, University of Cambridge",Wellcome Sanger Institute for the COVID-19 Genomics UK Consortium,Luke W Meredith et al
EPI_ISL_470349,"Department of Pathology, University of Cambridge",Wellcome Sanger Institute for the COVID-19 Genomics UK Consortium,Luke W Meredith et al
EPI_ISL_470324,"Department of Pathology, University of Cambridge",Wellcome Sanger Institute for the COVID-19 Genomics UK Consortium,Luke W Meredith et al
EPI_ISL_470173,"Department of Pathology, University of Cambridge",Wellcome Sanger Institute for the COVID-19 Genomics UK Consortium,Luke W Meredith et al
EPI_ISL_470275,"Department of Pathology, University of Cambridge",Wellcome Sanger Institute for the COVID-19 Genomics UK Consortium,Luke W Meredith et al
EPI_ISL_444327,"Department of Pathology, University of Cambridge",COVID-19 Genomics UK (COG-UK) Consortium,Luke W Meredith et al
EPI_ISL_470132,"Department of Pathology, University of Cambridge",Wellcome Sanger Institute for the COVID-19 Genomics UK Consortium,Luke W Meredith et al
EPI_ISL_444328,"Department of Pathology, University of Cambridge",COVID-19 Genomics UK (COG-UK) Consortium,Luke W Meredith et al
EPI_ISL_470189,"Department of Pathology, University of Cambridge",Wellcome Sanger Institute for the COVID-19 Genomics UK Consortium,Luke W Meredith et al
EPI_ISL_470184,"Department of Pathology, University of Cambridge",Wellcome Sanger Institute for the COVID-19 Genomics UK Consortium,Luke W Meredith et al
EPI_ISL_470107,"Department of Pathology, University of Cambridge",Wellcome Sanger Institute for the COVID-19 Genomics UK Consortium,Luke W Meredith et al
EPI_ISL_444330,"Department of Pathology, University of Cambridge",COVID-19 Genomics UK (COG-UK) Consortium,Luke W Meredith et al
EPI_ISL_444331,"Department of Pathology, University of Cambridge",COVID-19 Genomics UK (COG-UK) Consortium,Luke W Meredith et al
EPI_ISL_470214,"Department of Pathology, University of Cambridge",Wellcome Sanger Institute for the COVID-19 Genomics UK Consortium,Luke W Meredith et al
EPI_ISL_470274,"Department of Pathology, University of Cambridge",Wellcome Sanger Institute for the COVID-19 Genomics UK Consortium,Luke W Meredith et al
EPI_ISL_444332,"Department of Pathology, University of Cambridge",COVID-19 Genomics UK (COG-UK) Consortium,Luke W Meredith et al
EPI_ISL_470242,"Department of Pathology, University of Cambridge",Wellcome Sanger Institute for the COVID-19 Genomics UK Consortium,Luke W Meredith et al
EPI_ISL_444333,"Department of Pathology, University of Cambridge",COVID-19 Genomics UK (COG-UK) Consortium,Luke W Meredith et al
EPI_ISL_444334,"Department of Pathology, University of Cambridge",COVID-19 Genomics UK (COG-UK) Consortium,Luke W Meredith et al
EPI_ISL_444335,"Department of Pathology, University of Cambridge",COVID-19 Genomics UK (COG-UK) Consortium,Luke W Meredith et al
EPI_ISL_470110,"Department of Pathology, University of Cambridge",Wellcome Sanger Institute for the COVID-19 Genomics UK Consortium,Luke W Meredith et al
EPI_ISL_444336,"Department of Pathology, University of Cambridge",COVID-19 Genomics UK (COG-UK) Consortium,Luke W Meredith et al
EPI_ISL_470231,"Department of Pathology, University of Cambridge",Wellcome Sanger Institute for the COVID-19 Genomics UK Consortium,Luke W Meredith et al
EPI_ISL_470264,"Department of Pathology, University of Cambridge",Wellcome Sanger Institute for the COVID-19 Genomics UK Consortium,Luke W Meredith et al
EPI_ISL_470317,"Department of Pathology, University of Cambridge",Wellcome Sanger Institute for the COVID-19 Genomics UK Consortium,Luke W Meredith et al
EPI_ISL_470259,"Department of Pathology, University of Cambridge",Wellcome Sanger Institute for the COVID-19 Genomics UK Consortium,Luke W Meredith et al
EPI_ISL_470318,"Department of Pathology, University of Cambridge",Wellcome Sanger Institute for the COVID-19 Genomics UK Consortium,Luke W Meredith et al
EPI_ISL_470154,"Department of Pathology, University of Cambridge",Wellcome Sanger Institute for the COVID-19 Genomics UK Consortium,Luke W Meredith et al
EPI_ISL_470281,"Department of Pathology, University of Cambridge",Wellcome Sanger Institute for the COVID-19 Genomics UK Consortium,Luke W Meredith et al
EPI_ISL_470203,"Department of Pathology, University of Cambridge",Wellcome Sanger Institute for the COVID-19 Genomics UK Consortium,Luke W Meredith et al
EPI_ISL_470197,"Department of Pathology, University of Cambridge",Wellcome Sanger Institute for the COVID-19 Genomics UK Consortium,Luke W Meredith et al
EPI_ISL_470228,"Department of Pathology, University of Cambridge",Wellcome Sanger Institute for the COVID-19 Genomics UK Consortium,Luke W Meredith et al
EPI_ISL_470174,"Department of Pathology, University of Cambridge",Wellcome Sanger Institute for the COVID-19 Genomics UK Consortium,Luke W Meredith et al
EPI_ISL_470252,"Department of Pathology, University of Cambridge",Wellcome Sanger Institute for the COVID-19 Genomics UK Consortium,Luke W Meredith et al
EPI_ISL_470322,"Department of Pathology, University of Cambridge",Wellcome Sanger Institute for the COVID-19 Genomics UK Consortium,Luke W Meredith et al
EPI_ISL_470160,"Department of Pathology, University of Cambridge",Wellcome Sanger Institute for the COVID-19 Genomics UK Consortium,Luke W Meredith et al
EPI_ISL_470216,"Department of Pathology, University of Cambridge",Wellcome Sanger Institute for the COVID-19 Genomics UK Consortium,Luke W Meredith et al
EPI_ISL_470327,"Department of Pathology, University of Cambridge",Wellcome Sanger Institute for the COVID-19 Genomics UK Consortium,Luke W Meredith et al
EPI_ISL_470352,"Department of Pathology, University of Cambridge",Wellcome Sanger Institute for the COVID-19 Genomics UK Consortium,Luke W Meredith et al
EPI_ISL_470194,"Department of Pathology, University of Cambridge",Wellcome Sanger Institute for the COVID-19 Genomics UK Consortium,Luke W Meredith et al
EPI_ISL_470268,"Department of Pathology, University of Cambridge",Wellcome Sanger Institute for the COVID-19 Genomics UK Consortium,Luke W Meredith et al
EPI_ISL_470198,"Department of Pathology, University of Cambridge",Wellcome Sanger Institute for the COVID-19 Genomics UK Consortium,Luke W Meredith et al
EPI_ISL_470140,"Department of Pathology, University of Cambridge",Wellcome Sanger Institute for the COVID-19 Genomics UK Consortium,Luke W Meredith et al
EPI_ISL_470319,"Department of Pathology, University of Cambridge",Wellcome Sanger Institute for the COVID-19 Genomics UK Consortium,Luke W Meredith et al
EPI_ISL_470146,"Department of Pathology, University of Cambridge",Wellcome Sanger Institute for the COVID-19 Genomics UK Consortium,Luke W Meredith et al
EPI_ISL_470169,"Department of Pathology, University of Cambridge",Wellcome Sanger Institute for the COVID-19 Genomics UK Consortium,Luke W Meredith et al
EPI_ISL_470131,"Department of Pathology, University of Cambridge",Wellcome Sanger Institute for the COVID-19 Genomics UK Consortium,Luke W Meredith et al
EPI_ISL_470211,"Department of Pathology, University of Cambridge",Wellcome Sanger Institute for the COVID-19 Genomics UK Consortium,Luke W Meredith et al
EPI_ISL_470296,"Department of Pathology, University of Cambridge",Wellcome Sanger Institute for the COVID-19 Genomics UK Consortium,Luke W Meredith et al
EPI_ISL_470135,"Department of Pathology, University of Cambridge",Wellcome Sanger Institute for the COVID-19 Genomics UK Consortium,Luke W Meredith et al
EPI_ISL_470328,"Department of Pathology, University of Cambridge",Wellcome Sanger Institute for the COVID-19 Genomics UK Consortium,Luke W Meredith et al
EPI_ISL_470152,"Department of Pathology, University of Cambridge",Wellcome Sanger Institute for the COVID-19 Genomics UK Consortium,Luke W Meredith et al
EPI_ISL_470225,"Department of Pathology, University of Cambridge",Wellcome Sanger Institute for the COVID-19 Genomics UK Consortium,Luke W Meredith et al
EPI_ISL_470341,"Department of Pathology, University of Cambridge",Wellcome Sanger Institute for the COVID-19 Genomics UK Consortium,Luke W Meredith et al
EPI_ISL_470321,"Department of Pathology, University of Cambridge",Wellcome Sanger Institute for the COVID-19 Genomics UK Consortium,Luke W Meredith et al
EPI_ISL_470142,"Department of Pathology, University of Cambridge",Wellcome Sanger Institute for the COVID-19 Genomics UK Consortium,Luke W Meredith et al
EPI_ISL_470178,"Department of Pathology, University of Cambridge",Wellcome Sanger Institute for the COVID-19 Genomics UK Consortium,Luke W Meredith et al
EPI_ISL_470309,"Department of Pathology, University of Cambridge",Wellcome Sanger Institute for the COVID-19 Genomics UK Consortium,Luke W Meredith et al
EPI_ISL_470145,"Department of Pathology, University of Cambridge",Wellcome Sanger Institute for the COVID-19 Genomics UK Consortium,Luke W Meredith et al
EPI_ISL_470207,"Department of Pathology, University of Cambridge",Wellcome Sanger Institute for the COVID-19 Genomics UK Consortium,Luke W Meredith et al
EPI_ISL_470151,"Department of Pathology, University of Cambridge",Wellcome Sanger Institute for the COVID-19 Genomics UK Consortium,Luke W Meredith et al
EPI_ISL_470157,"Department of Pathology, University of Cambridge",Wellcome Sanger Institute for the COVID-19 Genomics UK Consortium,Luke W Meredith et al
EPI_ISL_470284,"Department of Pathology, University of Cambridge",Wellcome Sanger Institute for the COVID-19 Genomics UK Consortium,Luke W Meredith et al
EPI_ISL_470181,"Department of Pathology, University of Cambridge",Wellcome Sanger Institute for the COVID-19 Genomics UK Consortium,Luke W Meredith et al
EPI_ISL_470148,"Department of Pathology, University of Cambridge",Wellcome Sanger Institute for the COVID-19 Genomics UK Consortium,Luke W Meredith et al
EPI_ISL_470266,"Department of Pathology, University of Cambridge",Wellcome Sanger Institute for the COVID-19 Genomics UK Consortium,Luke W Meredith et al
EPI_ISL_470122,"Department of Pathology, University of Cambridge",Wellcome Sanger Institute for the COVID-19 Genomics UK Consortium,Luke W Meredith et al
EPI_ISL_470175,"Department of Pathology, University of Cambridge",Wellcome Sanger Institute for the COVID-19 Genomics UK Consortium,Luke W Meredith et al
EPI_ISL_470300,"Department of Pathology, University of Cambridge",Wellcome Sanger Institute for the COVID-19 Genomics UK Consortium,Luke W Meredith et al
EPI_ISL_470163,"Department of Pathology, University of Cambridge",Wellcome Sanger Institute for the COVID-19 Genomics UK Consortium,Luke W Meredith et al
EPI_ISL_470186,"Department of Pathology, University of Cambridge",Wellcome Sanger Institute for the COVID-19 Genomics UK Consortium,Luke W Meredith et al
EPI_ISL_470137,"Department of Pathology, University of Cambridge",Wellcome Sanger Institute for the COVID-19 Genomics UK Consortium,Luke W Meredith et al
EPI_ISL_470136,"Department of Pathology, University of Cambridge",Wellcome Sanger Institute for the COVID-19 Genomics UK Consortium,Luke W Meredith et al
EPI_ISL_470345,"Department of Pathology, University of Cambridge",Wellcome Sanger Institute for the COVID-19 Genomics UK Consortium,Luke W Meredith et al
EPI_ISL_470271,"Department of Pathology, University of Cambridge",Wellcome Sanger Institute for the COVID-19 Genomics UK Consortium,Luke W Meredith et al
EPI_ISL_470325,"Department of Pathology, University of Cambridge",Wellcome Sanger Institute for the COVID-19 Genomics UK Consortium,Luke W Meredith et al
EPI_ISL_470323,"Department of Pathology, University of Cambridge",Wellcome Sanger Institute for the COVID-19 Genomics UK Consortium,Luke W Meredith et al
EPI_ISL_470261,"Department of Pathology, University of Cambridge",Wellcome Sanger Institute for the COVID-19 Genomics UK Consortium,Luke W Meredith et al
EPI_ISL_470347,"Department of Pathology, University of Cambridge",Wellcome Sanger Institute for the COVID-19 Genomics UK Consortium,Luke W Meredith et al
EPI_ISL_470337,"Department of Pathology, University of Cambridge",Wellcome Sanger Institute for the COVID-19 Genomics UK Consortium,Luke W Meredith et al
EPI_ISL_470098,"Department of Pathology, University of Cambridge",Wellcome Sanger Institute for the COVID-19 Genomics UK Consortium,Luke W Meredith et al
EPI_ISL_470291,"Department of Pathology, University of Cambridge",Wellcome Sanger Institute for the COVID-19 Genomics UK Consortium,Luke W Meredith et al
EPI_ISL_470285,"Department of Pathology, University of Cambridge",Wellcome Sanger Institute for the COVID-19 Genomics UK Consortium,Luke W Meredith et al
EPI_ISL_470192,"Department of Pathology, University of Cambridge",Wellcome Sanger Institute for the COVID-19 Genomics UK Consortium,Luke W Meredith et al
EPI_ISL_470249,"Department of Pathology, University of Cambridge",Wellcome Sanger Institute for the COVID-19 Genomics UK Consortium,Luke W Meredith et al
EPI_ISL_470172,"Department of Pathology, University of Cambridge",Wellcome Sanger Institute for the COVID-19 Genomics UK Consortium,Luke W Meredith et al
EPI_ISL_470143,"Department of Pathology, University of Cambridge",Wellcome Sanger Institute for the COVID-19 Genomics UK Consortium,Luke W Meredith et al
EPI_ISL_470320,"Department of Pathology, University of Cambridge",Wellcome Sanger Institute for the COVID-19 Genomics UK Consortium,Luke W Meredith et al
EPI_ISL_470335,"Department of Pathology, University of Cambridge",Wellcome Sanger Institute for the COVID-19 Genomics UK Consortium,Luke W Meredith et al
EPI_ISL_470258,"Department of Pathology, University of Cambridge",Wellcome Sanger Institute for the COVID-19 Genomics UK Consortium,Luke W Meredith et al
EPI_ISL_470227,"Department of Pathology, University of Cambridge",Wellcome Sanger Institute for the COVID-19 Genomics UK Consortium,Luke W Meredith et al
EPI_ISL_470219,"Department of Pathology, University of Cambridge",Wellcome Sanger Institute for the COVID-19 Genomics UK Consortium,Luke W Meredith et al
EPI_ISL_470315,"Department of Pathology, University of Cambridge",Wellcome Sanger Institute for the COVID-19 Genomics UK Consortium,Luke W Meredith et al
EPI_ISL_470226,"Department of Pathology, University of Cambridge",Wellcome Sanger Institute for the COVID-19 Genomics UK Consortium,Luke W Meredith et al
EPI_ISL_470205,"Department of Pathology, University of Cambridge",Wellcome Sanger Institute for the COVID-19 Genomics UK Consortium,Luke W Meredith et al
EPI_ISL_470270,"Department of Pathology, University of Cambridge",Wellcome Sanger Institute for the COVID-19 Genomics UK Consortium,Luke W Meredith et al
EPI_ISL_470138,"Department of Pathology, University of Cambridge",Wellcome Sanger Institute for the COVID-19 Genomics UK Consortium,Luke W Meredith et al
EPI_ISL_470096,"Department of Pathology, University of Cambridge",Wellcome Sanger Institute for the COVID-19 Genomics UK Consortium,Luke W Meredith et al
EPI_ISL_444337,"Department of Pathology, University of Cambridge",COVID-19 Genomics UK (COG-UK) Consortium,Luke W Meredith et al
EPI_ISL_444338,"Department of Pathology, University of Cambridge",COVID-19 Genomics UK (COG-UK) Consortium,Luke W Meredith et al
EPI_ISL_444339,"Department of Pathology, University of Cambridge",COVID-19 Genomics UK (COG-UK) Consortium,Luke W Meredith et al
EPI_ISL_444340,"Department of Pathology, University of Cambridge",COVID-19 Genomics UK (COG-UK) Consortium,Luke W Meredith et al
EPI_ISL_444342,"Department of Pathology, University of Cambridge",COVID-19 Genomics UK (COG-UK) Consortium,Luke W Meredith et al
EPI_ISL_444343,"Department of Pathology, University of Cambridge",COVID-19 Genomics UK (COG-UK) Consortium,Luke W Meredith et al
EPI_ISL_444344,"Department of Pathology, University of Cambridge",COVID-19 Genomics UK (COG-UK) Consortium,Luke W Meredith et al
EPI_ISL_444345,"Department of Pathology, University of Cambridge",COVID-19 Genomics UK (COG-UK) Consortium,Luke W Meredith et al
EPI_ISL_444346,"Department of Pathology, University of Cambridge",COVID-19 Genomics UK (COG-UK) Consortium,Luke W Meredith et al
EPI_ISL_444348,"Department of Pathology, University of Cambridge",COVID-19 Genomics UK (COG-UK) Consortium,Luke W Meredith et al
EPI_ISL_444349,"Department of Pathology, University of Cambridge",COVID-19 Genomics UK (COG-UK) Consortium,Luke W Meredith et al
EPI_ISL_444350,"Department of Pathology, University of Cambridge",COVID-19 Genomics UK (COG-UK) Consortium,Luke W Meredith et al
EPI_ISL_444351,"Department of Pathology, University of Cambridge",COVID-19 Genomics UK (COG-UK) Consortium,Luke W Meredith et al
EPI_ISL_444352,"Department of Pathology, University of Cambridge",COVID-19 Genomics UK (COG-UK) Consortium,Luke W Meredith et al
EPI_ISL_444353,"Department of Pathology, University of Cambridge",COVID-19 Genomics UK (COG-UK) Consortium,Luke W Meredith et al
EPI_ISL_444354,"Department of Pathology, University of Cambridge",COVID-19 Genomics UK (COG-UK) Consortium,Luke W Meredith et al
EPI_ISL_444355,"Department of Pathology, University of Cambridge",COVID-19 Genomics UK (COG-UK) Consortium,Luke W Meredith et al
EPI_ISL_444356,"Department of Pathology, University of Cambridge",COVID-19 Genomics UK (COG-UK) Consortium,Luke W Meredith et al
EPI_ISL_444357,"Department of Pathology, University of Cambridge",COVID-19 Genomics UK (COG-UK) Consortium,Luke W Meredith et al
EPI_ISL_444358,"Department of Pathology, University of Cambridge",COVID-19 Genomics UK (COG-UK) Consortium,Luke W Meredith et al
EPI_ISL_444359,"Department of Pathology, University of Cambridge",COVID-19 Genomics UK (COG-UK) Consortium,Luke W Meredith et al
EPI_ISL_444360,"Department of Pathology, University of Cambridge",COVID-19 Genomics UK (COG-UK) Consortium,Luke W Meredith et al
EPI_ISL_444361,"Department of Pathology, University of Cambridge",COVID-19 Genomics UK (COG-UK) Consortium,Luke W Meredith et al
EPI_ISL_444362,"Department of Pathology, University of Cambridge",COVID-19 Genomics UK (COG-UK) Consortium,Luke W Meredith et al
EPI_ISL_444363,"Department of Pathology, University of Cambridge",COVID-19 Genomics UK (COG-UK) Consortium,Luke W Meredith et al
EPI_ISL_444364,"Department of Pathology, University of Cambridge",COVID-19 Genomics UK (COG-UK) Consortium,Luke W Meredith et al
EPI_ISL_444365,"Department of Pathology, University of Cambridge",COVID-19 Genomics UK (COG-UK) Consortium,Luke W Meredith et al
EPI_ISL_444366,"Department of Pathology, University of Cambridge",COVID-19 Genomics UK (COG-UK) Consortium,Luke W Meredith et al
EPI_ISL_444367,"Department of Pathology, University of Cambridge",COVID-19 Genomics UK (COG-UK) Consortium,Luke W Meredith et al
EPI_ISL_444368,"Department of Pathology, University of Cambridge",COVID-19 Genomics UK (COG-UK) Consortium,Luke W Meredith et al
EPI_ISL_444369,"Department of Pathology, University of Cambridge",COVID-19 Genomics UK (COG-UK) Consortium,Luke W Meredith et al
EPI_ISL_444370,"Department of Pathology, University of Cambridge",COVID-19 Genomics UK (COG-UK) Consortium,Luke W Meredith et al
EPI_ISL_444371,"Department of Pathology, University of Cambridge",COVID-19 Genomics UK (COG-UK) Consortium,Luke W Meredith et al
EPI_ISL_444372,"Department of Pathology, University of Cambridge",COVID-19 Genomics UK (COG-UK) Consortium,Luke W Meredith et al
EPI_ISL_477783,"Department of Pathology, University of Cambridge",COVID-19 Genomics UK (COG-UK) Consortium,Luke W Meredith et al
EPI_ISL_444374,"Department of Pathology, University of Cambridge",COVID-19 Genomics UK (COG-UK) Consortium,Luke W Meredith et al
EPI_ISL_444375,"Department of Pathology, University of Cambridge",COVID-19 Genomics UK (COG-UK) Consortium,Luke W Meredith et al
EPI_ISL_444376,"Department of Pathology, University of Cambridge",COVID-19 Genomics UK (COG-UK) Consortium,Luke W Meredith et al
EPI_ISL_444377,"Department of Pathology, University of Cambridge",COVID-19 Genomics UK (COG-UK) Consortium,Luke W Meredith et al
EPI_ISL_444378,"Department of Pathology, University of Cambridge",COVID-19 Genomics UK (COG-UK) Consortium,Luke W Meredith et al
EPI_ISL_444379,"Department of Pathology, University of Cambridge",COVID-19 Genomics UK (COG-UK) Consortium,Luke W Meredith et al
EPI_ISL_444380,"Department of Pathology, University of Cambridge",COVID-19 Genomics UK (COG-UK) Consortium,Luke W Meredith et al
EPI_ISL_444381,"Department of Pathology, University of Cambridge",COVID-19 Genomics UK (COG-UK) Consortium,Luke W Meredith et al
EPI_ISL_444382,"Department of Pathology, University of Cambridge",COVID-19 Genomics UK (COG-UK) Consortium,Luke W Meredith et al
EPI_ISL_447945,"Department of Pathology, University of Cambridge",COVID-19 Genomics UK (COG-UK) Consortium,Luke W Meredith et al
EPI_ISL_444383,"Department of Pathology, University of Cambridge",COVID-19 Genomics UK (COG-UK) Consortium,Luke W Meredith et al
EPI_ISL_444384,"Department of Pathology, University of Cambridge",COVID-19 Genomics UK (COG-UK) Consortium,Luke W Meredith et al
EPI_ISL_447946,"Department of Pathology, University of Cambridge",COVID-19 Genomics UK (COG-UK) Consortium,Luke W Meredith et al
EPI_ISL_444385,"Department of Pathology, University of Cambridge",COVID-19 Genomics UK (COG-UK) Consortium,Luke W Meredith et al
EPI_ISL_444386,"Department of Pathology, University of Cambridge",COVID-19 Genomics UK (COG-UK) Consortium,Luke W Meredith et al
EPI_ISL_444387,"Department of Pathology, University of Cambridge",COVID-19 Genomics UK (COG-UK) Consortium,Luke W Meredith et al
EPI_ISL_447948,"Department of Pathology, University of Cambridge",COVID-19 Genomics UK (COG-UK) Consortium,Luke W Meredith et al
EPI_ISL_444388,"Department of Pathology, University of Cambridge",COVID-19 Genomics UK (COG-UK) Consortium,Luke W Meredith et al
EPI_ISL_444389,"Department of Pathology, University of Cambridge",COVID-19 Genomics UK (COG-UK) Consortium,Luke W Meredith et al
EPI_ISL_444390,"Department of Pathology, University of Cambridge",COVID-19 Genomics UK (COG-UK) Consortium,Luke W Meredith et al
EPI_ISL_447950,"Department of Pathology, University of Cambridge",COVID-19 Genomics UK (COG-UK) Consortium,Luke W Meredith et al
EPI_ISL_447951,"Department of Pathology, University of Cambridge",COVID-19 Genomics UK (COG-UK) Consortium,Luke W Meredith et al
EPI_ISL_447952,"Department of Pathology, University of Cambridge",COVID-19 Genomics UK (COG-UK) Consortium,Luke W Meredith et al
EPI_ISL_444391,"Department of Pathology, University of Cambridge",COVID-19 Genomics UK (COG-UK) Consortium,Luke W Meredith et al
EPI_ISL_489454,"Department of Pathology, University of Cambridge",Wellcome Sanger Institute for the COVID-19 Genomics UK Consortium,Luke W Meredith et al
EPI_ISL_489406,"Department of Pathology, University of Cambridge",Wellcome Sanger Institute for the COVID-19 Genomics UK Consortium,Luke W Meredith et al
EPI_ISL_489533,"Department of Pathology, University of Cambridge",Wellcome Sanger Institute for the COVID-19 Genomics UK Consortium,Luke W Meredith et al
EPI_ISL_489561,"Department of Pathology, University of Cambridge",Wellcome Sanger Institute for the COVID-19 Genomics UK Consortium,Luke W Meredith et al
EPI_ISL_489483,"Department of Pathology, University of Cambridge",Wellcome Sanger Institute for the COVID-19 Genomics UK Consortium,Luke W Meredith et al
EPI_ISL_489471,"Department of Pathology, University of Cambridge",Wellcome Sanger Institute for the COVID-19 Genomics UK Consortium,Luke W Meredith et al
EPI_ISL_489556,"Department of Pathology, University of Cambridge",Wellcome Sanger Institute for the COVID-19 Genomics UK Consortium,Luke W Meredith et al
EPI_ISL_489438,"Department of Pathology, University of Cambridge",Wellcome Sanger Institute for the COVID-19 Genomics UK Consortium,Luke W Meredith et al
EPI_ISL_489569,"Department of Pathology, University of Cambridge",Wellcome Sanger Institute for the COVID-19 Genomics UK Consortium,Luke W Meredith et al
EPI_ISL_489428,"Department of Pathology, University of Cambridge",Wellcome Sanger Institute for the COVID-19 Genomics UK Consortium,Luke W Meredith et al
EPI_ISL_489448,"Department of Pathology, University of Cambridge",Wellcome Sanger Institute for the COVID-19 Genomics UK Consortium,Luke W Meredith et al
EPI_ISL_489415,"Department of Pathology, University of Cambridge",Wellcome Sanger Institute for the COVID-19 Genomics UK Consortium,Luke W Meredith et al
EPI_ISL_489440,"Department of Pathology, University of Cambridge",Wellcome Sanger Institute for the COVID-19 Genomics UK Consortium,Luke W Meredith et al
EPI_ISL_489532,"Department of Pathology, University of Cambridge",Wellcome Sanger Institute for the COVID-19 Genomics UK Consortium,Luke W Meredith et al
EPI_ISL_489419,"Department of Pathology, University of Cambridge",Wellcome Sanger Institute for the COVID-19 Genomics UK Consortium,Luke W Meredith et al
EPI_ISL_489566,"Department of Pathology, University of Cambridge",Wellcome Sanger Institute for the COVID-19 Genomics UK Consortium,Luke W Meredith et al
EPI_ISL_489503,"Department of Pathology, University of Cambridge",Wellcome Sanger Institute for the COVID-19 Genomics UK Consortium,Luke W Meredith et al
EPI_ISL_489518,"Department of Pathology, University of Cambridge",Wellcome Sanger Institute for the COVID-19 Genomics UK Consortium,Luke W Meredith et al
EPI_ISL_489548,"Department of Pathology, University of Cambridge",Wellcome Sanger Institute for the COVID-19 Genomics UK Consortium,Luke W Meredith et al
EPI_ISL_489498,"Department of Pathology, University of Cambridge",Wellcome Sanger Institute for the COVID-19 Genomics UK Consortium,Luke W Meredith et al
EPI_ISL_489417,"Department of Pathology, University of Cambridge",Wellcome Sanger Institute for the COVID-19 Genomics UK Consortium,Luke W Meredith et al
EPI_ISL_489444,"Department of Pathology, University of Cambridge",Wellcome Sanger Institute for the COVID-19 Genomics UK Consortium,Luke W Meredith et al
EPI_ISL_489423,"Department of Pathology, University of Cambridge",Wellcome Sanger Institute for the COVID-19 Genomics UK Consortium,Luke W Meredith et al
EPI_ISL_489431,"Department of Pathology, University of Cambridge",Wellcome Sanger Institute for the COVID-19 Genomics UK Consortium,Luke W Meredith et al
EPI_ISL_489512,"Department of Pathology, University of Cambridge",Wellcome Sanger Institute for the COVID-19 Genomics UK Consortium,Luke W Meredith et al
EPI_ISL_489481,"Department of Pathology, University of Cambridge",Wellcome Sanger Institute for the COVID-19 Genomics UK Consortium,Luke W Meredith et al
EPI_ISL_489432,"Department of Pathology, University of Cambridge",Wellcome Sanger Institute for the COVID-19 Genomics UK Consortium,Luke W Meredith et al
EPI_ISL_489559,"Department of Pathology, University of Cambridge",Wellcome Sanger Institute for the COVID-19 Genomics UK Consortium,Luke W Meredith et al
EPI_ISL_489426,"Department of Pathology, University of Cambridge",Wellcome Sanger Institute for the COVID-19 Genomics UK Consortium,Luke W Meredith et al
EPI_ISL_489560,"Department of Pathology, University of Cambridge",Wellcome Sanger Institute for the COVID-19 Genomics UK Consortium,Luke W Meredith et al
EPI_ISL_489497,"Department of Pathology, University of Cambridge",Wellcome Sanger Institute for the COVID-19 Genomics UK Consortium,Luke W Meredith et al
EPI_ISL_489568,"Department of Pathology, University of Cambridge",Wellcome Sanger Institute for the COVID-19 Genomics UK Consortium,Luke W Meredith et al
EPI_ISL_489430,"Department of Pathology, University of Cambridge",Wellcome Sanger Institute for the COVID-19 Genomics UK Consortium,Luke W Meredith et al
EPI_ISL_489456,"Department of Pathology, University of Cambridge",Wellcome Sanger Institute for the COVID-19 Genomics UK Consortium,Luke W Meredith et al
EPI_ISL_489411,"Department of Pathology, University of Cambridge",Wellcome Sanger Institute for the COVID-19 Genomics UK Consortium,Luke W Meredith et al
EPI_ISL_489484,"Department of Pathology, University of Cambridge",Wellcome Sanger Institute for the COVID-19 Genomics UK Consortium,Luke W Meredith et al
EPI_ISL_489545,"Department of Pathology, University of Cambridge",Wellcome Sanger Institute for the COVID-19 Genomics UK Consortium,Luke W Meredith et al
EPI_ISL_489509,"Department of Pathology, University of Cambridge",Wellcome Sanger Institute for the COVID-19 Genomics UK Consortium,Luke W Meredith et al
EPI_ISL_489506,"Department of Pathology, University of Cambridge",Wellcome Sanger Institute for the COVID-19 Genomics UK Consortium,Luke W Meredith et al
EPI_ISL_489420,"Department of Pathology, University of Cambridge",Wellcome Sanger Institute for the COVID-19 Genomics UK Consortium,Luke W Meredith et al
EPI_ISL_489573,"Department of Pathology, University of Cambridge",Wellcome Sanger Institute for the COVID-19 Genomics UK Consortium,Luke W Meredith et al
EPI_ISL_489562,"Department of Pathology, University of Cambridge",Wellcome Sanger Institute for the COVID-19 Genomics UK Consortium,Luke W Meredith et al
EPI_ISL_489507,"Department of Pathology, University of Cambridge",Wellcome Sanger Institute for the COVID-19 Genomics UK Consortium,Luke W Meredith et al
EPI_ISL_489478,"Department of Pathology, University of Cambridge",Wellcome Sanger Institute for the COVID-19 Genomics UK Consortium,Luke W Meredith et al
EPI_ISL_489514,"Department of Pathology, University of Cambridge",Wellcome Sanger Institute for the COVID-19 Genomics UK Consortium,Luke W Meredith et al
EPI_ISL_489490,"Department of Pathology, University of Cambridge",Wellcome Sanger Institute for the COVID-19 Genomics UK Consortium,Luke W Meredith et al
EPI_ISL_489388,"Department of Pathology, University of Cambridge",Wellcome Sanger Institute for the COVID-19 Genomics UK Consortium,Luke W Meredith et al
EPI_ISL_489410,"Department of Pathology, University of Cambridge",Wellcome Sanger Institute for the COVID-19 Genomics UK Consortium,Luke W Meredith et al
EPI_ISL_489546,"Department of Pathology, University of Cambridge",Wellcome Sanger Institute for the COVID-19 Genomics UK Consortium,Luke W Meredith et al
EPI_ISL_489576,"Department of Pathology, University of Cambridge",Wellcome Sanger Institute for the COVID-19 Genomics UK Consortium,Luke W Meredith et al
EPI_ISL_489452,"Department of Pathology, University of Cambridge",Wellcome Sanger Institute for the COVID-19 Genomics UK Consortium,Luke W Meredith et al
EPI_ISL_489570,"Department of Pathology, University of Cambridge",Wellcome Sanger Institute for the COVID-19 Genomics UK Consortium,Luke W Meredith et al
EPI_ISL_489534,"Department of Pathology, University of Cambridge",Wellcome Sanger Institute for the COVID-19 Genomics UK Consortium,Luke W Meredith et al
EPI_ISL_489384,"Department of Pathology, University of Cambridge",Wellcome Sanger Institute for the COVID-19 Genomics UK Consortium,Luke W Meredith et al
EPI_ISL_489486,"Department of Pathology, University of Cambridge",Wellcome Sanger Institute for the COVID-19 Genomics UK Consortium,Luke W Meredith et al
EPI_ISL_489555,"Department of Pathology, University of Cambridge",Wellcome Sanger Institute for the COVID-19 Genomics UK Consortium,Luke W Meredith et al
EPI_ISL_489473,"Department of Pathology, University of Cambridge",Wellcome Sanger Institute for the COVID-19 Genomics UK Consortium,Luke W Meredith et al
EPI_ISL_489504,"Department of Pathology, University of Cambridge",Wellcome Sanger Institute for the COVID-19 Genomics UK Consortium,Luke W Meredith et al
EPI_ISL_489550,"Department of Pathology, University of Cambridge",Wellcome Sanger Institute for the COVID-19 Genomics UK Consortium,Luke W Meredith et al
EPI_ISL_489572,"Department of Pathology, University of Cambridge",Wellcome Sanger Institute for the COVID-19 Genomics UK Consortium,Luke W Meredith et al
EPI_ISL_489549,"Department of Pathology, University of Cambridge",Wellcome Sanger Institute for the COVID-19 Genomics UK Consortium,Luke W Meredith et al
EPI_ISL_489571,"Department of Pathology, University of Cambridge",Wellcome Sanger Institute for the COVID-19 Genomics UK Consortium,Luke W Meredith et al
EPI_ISL_489577,"Department of Pathology, University of Cambridge",Wellcome Sanger Institute for the COVID-19 Genomics UK Consortium,Luke W Meredith et al
EPI_ISL_489557,"Department of Pathology, University of Cambridge",Wellcome Sanger Institute for the COVID-19 Genomics UK Consortium,Luke W Meredith et al
EPI_ISL_489552,"Department of Pathology, University of Cambridge",Wellcome Sanger Institute for the COVID-19 Genomics UK Consortium,Luke W Meredith et al
EPI_ISL_489402,"Department of Pathology, University of Cambridge",Wellcome Sanger Institute for the COVID-19 Genomics UK Consortium,Luke W Meredith et al
EPI_ISL_489427,"Department of Pathology, University of Cambridge",Wellcome Sanger Institute for the COVID-19 Genomics UK Consortium,Luke W Meredith et al
EPI_ISL_489472,"Department of Pathology, University of Cambridge",Wellcome Sanger Institute for the COVID-19 Genomics UK Consortium,Luke W Meredith et al
EPI_ISL_489474,"Department of Pathology, University of Cambridge",Wellcome Sanger Institute for the COVID-19 Genomics UK Consortium,Luke W Meredith et al
EPI_ISL_489541,"Department of Pathology, University of Cambridge",Wellcome Sanger Institute for the COVID-19 Genomics UK Consortium,Luke W Meredith et al
EPI_ISL_489399,"Department of Pathology, University of Cambridge",Wellcome Sanger Institute for the COVID-19 Genomics UK Consortium,Luke W Meredith et al
EPI_ISL_489479,"Department of Pathology, University of Cambridge",Wellcome Sanger Institute for the COVID-19 Genomics UK Consortium,Luke W Meredith et al
EPI_ISL_489386,"Department of Pathology, University of Cambridge",Wellcome Sanger Institute for the COVID-19 Genomics UK Consortium,Luke W Meredith et al
EPI_ISL_489500,"Department of Pathology, University of Cambridge",Wellcome Sanger Institute for the COVID-19 Genomics UK Consortium,Luke W Meredith et al
EPI_ISL_489405,"Department of Pathology, University of Cambridge",Wellcome Sanger Institute for the COVID-19 Genomics UK Consortium,Luke W Meredith et al
EPI_ISL_489564,"Department of Pathology, University of Cambridge",Wellcome Sanger Institute for the COVID-19 Genomics UK Consortium,Luke W Meredith et al
EPI_ISL_489398,"Department of Pathology, University of Cambridge",Wellcome Sanger Institute for the COVID-19 Genomics UK Consortium,Luke W Meredith et al
EPI_ISL_489466,"Department of Pathology, University of Cambridge",Wellcome Sanger Institute for the COVID-19 Genomics UK Consortium,Luke W Meredith et al
EPI_ISL_489469,"Department of Pathology, University of Cambridge",Wellcome Sanger Institute for the COVID-19 Genomics UK Consortium,Luke W Meredith et al
EPI_ISL_489554,"Department of Pathology, University of Cambridge",Wellcome Sanger Institute for the COVID-19 Genomics UK Consortium,Luke W Meredith et al
EPI_ISL_489434,"Department of Pathology, University of Cambridge",Wellcome Sanger Institute for the COVID-19 Genomics UK Consortium,Luke W Meredith et al
EPI_ISL_489451,"Department of Pathology, University of Cambridge",Wellcome Sanger Institute for the COVID-19 Genomics UK Consortium,Luke W Meredith et al
EPI_ISL_489540,"Department of Pathology, University of Cambridge",Wellcome Sanger Institute for the COVID-19 Genomics UK Consortium,Luke W Meredith et al
EPI_ISL_489519,"Department of Pathology, University of Cambridge",Wellcome Sanger Institute for the COVID-19 Genomics UK Consortium,Luke W Meredith et al
EPI_ISL_489463,"Department of Pathology, University of Cambridge",Wellcome Sanger Institute for the COVID-19 Genomics UK Consortium,Luke W Meredith et al
EPI_ISL_489381,"Department of Pathology, University of Cambridge",Wellcome Sanger Institute for the COVID-19 Genomics UK Consortium,Luke W Meredith et al
EPI_ISL_489508,"Department of Pathology, University of Cambridge",Wellcome Sanger Institute for the COVID-19 Genomics UK Consortium,Luke W Meredith et al
EPI_ISL_489422,"Department of Pathology, University of Cambridge",Wellcome Sanger Institute for the COVID-19 Genomics UK Consortium,Luke W Meredith et al
EPI_ISL_489477,"Department of Pathology, University of Cambridge",Wellcome Sanger Institute for the COVID-19 Genomics UK Consortium,Luke W Meredith et al
EPI_ISL_489515,"Department of Pathology, University of Cambridge",Wellcome Sanger Institute for the COVID-19 Genomics UK Consortium,Luke W Meredith et al
EPI_ISL_489424,"Department of Pathology, University of Cambridge",Wellcome Sanger Institute for the COVID-19 Genomics UK Consortium,Luke W Meredith et al
EPI_ISL_489520,"Department of Pathology, University of Cambridge",Wellcome Sanger Institute for the COVID-19 Genomics UK Consortium,Luke W Meredith et al
EPI_ISL_489383,"Department of Pathology, University of Cambridge",Wellcome Sanger Institute for the COVID-19 Genomics UK Consortium,Luke W Meredith et al
EPI_ISL_489539,"Department of Pathology, University of Cambridge",Wellcome Sanger Institute for the COVID-19 Genomics UK Consortium,Luke W Meredith et al
EPI_ISL_489467,"Department of Pathology, University of Cambridge",Wellcome Sanger Institute for the COVID-19 Genomics UK Consortium,Luke W Meredith et al
EPI_ISL_489460,"Department of Pathology, University of Cambridge",Wellcome Sanger Institute for the COVID-19 Genomics UK Consortium,Luke W Meredith et al
EPI_ISL_489461,"Department of Pathology, University of Cambridge",Wellcome Sanger Institute for the COVID-19 Genomics UK Consortium,Luke W Meredith et al
EPI_ISL_489538,"Department of Pathology, University of Cambridge",Wellcome Sanger Institute for the COVID-19 Genomics UK Consortium,Luke W Meredith et al
EPI_ISL_489394,"Department of Pathology, University of Cambridge",Wellcome Sanger Institute for the COVID-19 Genomics UK Consortium,Luke W Meredith et al
EPI_ISL_489385,"Department of Pathology, University of Cambridge",Wellcome Sanger Institute for the COVID-19 Genomics UK Consortium,Luke W Meredith et al
EPI_ISL_489525,"Department of Pathology, University of Cambridge",Wellcome Sanger Institute for the COVID-19 Genomics UK Consortium,Luke W Meredith et al
EPI_ISL_489412,"Department of Pathology, University of Cambridge",Wellcome Sanger Institute for the COVID-19 Genomics UK Consortium,Luke W Meredith et al
EPI_ISL_489450,"Department of Pathology, University of Cambridge",Wellcome Sanger Institute for the COVID-19 Genomics UK Consortium,Luke W Meredith et al
EPI_ISL_489526,"Department of Pathology, University of Cambridge",Wellcome Sanger Institute for the COVID-19 Genomics UK Consortium,Luke W Meredith et al
EPI_ISL_489493,"Department of Pathology, University of Cambridge",Wellcome Sanger Institute for the COVID-19 Genomics UK Consortium,Luke W Meredith et al
EPI_ISL_489382,"Department of Pathology, University of Cambridge",Wellcome Sanger Institute for the COVID-19 Genomics UK Consortium,Luke W Meredith et al
EPI_ISL_489457,"Department of Pathology, University of Cambridge",Wellcome Sanger Institute for the COVID-19 Genomics UK Consortium,Luke W Meredith et al
EPI_ISL_489437,"Department of Pathology, University of Cambridge",Wellcome Sanger Institute for the COVID-19 Genomics UK Consortium,Luke W Meredith et al
EPI_ISL_489395,"Department of Pathology, University of Cambridge",Wellcome Sanger Institute for the COVID-19 Genomics UK Consortium,Luke W Meredith et al
EPI_ISL_489439,"Department of Pathology, University of Cambridge",Wellcome Sanger Institute for the COVID-19 Genomics UK Consortium,Luke W Meredith et al
EPI_ISL_489505,"Department of Pathology, University of Cambridge",Wellcome Sanger Institute for the COVID-19 Genomics UK Consortium,Luke W Meredith et al
EPI_ISL_489521,"Department of Pathology, University of Cambridge",Wellcome Sanger Institute for the COVID-19 Genomics UK Consortium,Luke W Meredith et al
EPI_ISL_489482,"Department of Pathology, University of Cambridge",Wellcome Sanger Institute for the COVID-19 Genomics UK Consortium,Luke W Meredith et al
EPI_ISL_489531,"Department of Pathology, University of Cambridge",Wellcome Sanger Institute for the COVID-19 Genomics UK Consortium,Luke W Meredith et al
EPI_ISL_489390,"Department of Pathology, University of Cambridge",Wellcome Sanger Institute for the COVID-19 Genomics UK Consortium,Luke W Meredith et al
EPI_ISL_489513,"Department of Pathology, University of Cambridge",Wellcome Sanger Institute for the COVID-19 Genomics UK Consortium,Luke W Meredith et al
EPI_ISL_489425,"Department of Pathology, University of Cambridge",Wellcome Sanger Institute for the COVID-19 Genomics UK Consortium,Luke W Meredith et al
EPI_ISL_489485,"Department of Pathology, University of Cambridge",Wellcome Sanger Institute for the COVID-19 Genomics UK Consortium,Luke W Meredith et al
EPI_ISL_489575,"Department of Pathology, University of Cambridge",Wellcome Sanger Institute for the COVID-19 Genomics UK Consortium,Luke W Meredith et al
EPI_ISL_489522,"Department of Pathology, University of Cambridge",Wellcome Sanger Institute for the COVID-19 Genomics UK Consortium,Luke W Meredith et al
EPI_ISL_489436,"Department of Pathology, University of Cambridge",Wellcome Sanger Institute for the COVID-19 Genomics UK Consortium,Luke W Meredith et al
EPI_ISL_489528,"Department of Pathology, University of Cambridge",Wellcome Sanger Institute for the COVID-19 Genomics UK Consortium,Luke W Meredith et al
EPI_ISL_489529,"Department of Pathology, University of Cambridge",Wellcome Sanger Institute for the COVID-19 Genomics UK Consortium,Luke W Meredith et al
EPI_ISL_447953,"Department of Pathology, University of Cambridge",COVID-19 Genomics UK (COG-UK) Consortium,Luke W Meredith et al
EPI_ISL_447954,"Department of Pathology, University of Cambridge",COVID-19 Genomics UK (COG-UK) Consortium,Luke W Meredith et al
EPI_ISL_447955,"Department of Pathology, University of Cambridge",COVID-19 Genomics UK (COG-UK) Consortium,Luke W Meredith et al
EPI_ISL_447956,"Department of Pathology, University of Cambridge",COVID-19 Genomics UK (COG-UK) Consortium,Luke W Meredith et al
EPI_ISL_447958,"Department of Pathology, University of Cambridge",COVID-19 Genomics UK (COG-UK) Consortium,Luke W Meredith et al
EPI_ISL_447959,"Department of Pathology, University of Cambridge",COVID-19 Genomics UK (COG-UK) Consortium,Luke W Meredith et al
EPI_ISL_447960,"Department of Pathology, University of Cambridge",COVID-19 Genomics UK (COG-UK) Consortium,Luke W Meredith et al
EPI_ISL_447962,"Department of Pathology, University of Cambridge",COVID-19 Genomics UK (COG-UK) Consortium,Luke W Meredith et al
EPI_ISL_447963,"Department of Pathology, University of Cambridge",COVID-19 Genomics UK (COG-UK) Consortium,Luke W Meredith et al
EPI_ISL_447964,"Department of Pathology, University of Cambridge",COVID-19 Genomics UK (COG-UK) Consortium,Luke W Meredith et al
EPI_ISL_447965,"Department of Pathology, University of Cambridge",COVID-19 Genomics UK (COG-UK) Consortium,Luke W Meredith et al
EPI_ISL_447966,"Department of Pathology, University of Cambridge",COVID-19 Genomics UK (COG-UK) Consortium,Luke W Meredith et al
EPI_ISL_447967,"Department of Pathology, University of Cambridge",COVID-19 Genomics UK (COG-UK) Consortium,Luke W Meredith et al
EPI_ISL_447968,"Department of Pathology, University of Cambridge",COVID-19 Genomics UK (COG-UK) Consortium,Luke W Meredith et al
EPI_ISL_447969,"Department of Pathology, University of Cambridge",COVID-19 Genomics UK (COG-UK) Consortium,Luke W Meredith et al
EPI_ISL_447970,"Department of Pathology, University of Cambridge",COVID-19 Genomics UK (COG-UK) Consortium,Luke W Meredith et al
EPI_ISL_447971,"Department of Pathology, University of Cambridge",COVID-19 Genomics UK (COG-UK) Consortium,Luke W Meredith et al
EPI_ISL_447972,"Department of Pathology, University of Cambridge",COVID-19 Genomics UK (COG-UK) Consortium,Luke W Meredith et al
EPI_ISL_447973,"Department of Pathology, University of Cambridge",COVID-19 Genomics UK (COG-UK) Consortium,Luke W Meredith et al
EPI_ISL_447974,"Department of Pathology, University of Cambridge",COVID-19 Genomics UK (COG-UK) Consortium,Luke W Meredith et al
EPI_ISL_447975,"Department of Pathology, University of Cambridge",COVID-19 Genomics UK (COG-UK) Consortium,Luke W Meredith et al
EPI_ISL_447977,"Department of Pathology, University of Cambridge",COVID-19 Genomics UK (COG-UK) Consortium,Luke W Meredith et al
EPI_ISL_447981,"Department of Pathology, University of Cambridge",COVID-19 Genomics UK (COG-UK) Consortium,Luke W Meredith et al
EPI_ISL_447982,"Department of Pathology, University of Cambridge",COVID-19 Genomics UK (COG-UK) Consortium,Luke W Meredith et al
EPI_ISL_447983,"Department of Pathology, University of Cambridge",COVID-19 Genomics UK (COG-UK) Consortium,Luke W Meredith et al
EPI_ISL_447984,"Department of Pathology, University of Cambridge",COVID-19 Genomics UK (COG-UK) Consortium,Luke W Meredith et al
EPI_ISL_447985,"Department of Pathology, University of Cambridge",COVID-19 Genomics UK (COG-UK) Consortium,Luke W Meredith et al
EPI_ISL_447987,"Department of Pathology, University of Cambridge",COVID-19 Genomics UK (COG-UK) Consortium,Luke W Meredith et al
EPI_ISL_447988,"Department of Pathology, University of Cambridge",COVID-19 Genomics UK (COG-UK) Consortium,Luke W Meredith et al
EPI_ISL_447989,"Department of Pathology, University of Cambridge",COVID-19 Genomics UK (COG-UK) Consortium,Luke W Meredith et al
EPI_ISL_489499,"Department of Pathology, University of Cambridge",Wellcome Sanger Institute for the COVID-19 Genomics UK Consortium,Luke W Meredith et al
EPI_ISL_489494,"Department of Pathology, University of Cambridge",Wellcome Sanger Institute for the COVID-19 Genomics UK Consortium,Luke W Meredith et al
EPI_ISL_489502,"Department of Pathology, University of Cambridge",Wellcome Sanger Institute for the COVID-19 Genomics UK Consortium,Luke W Meredith et al
EPI_ISL_489553,"Department of Pathology, University of Cambridge",Wellcome Sanger Institute for the COVID-19 Genomics UK Consortium,Luke W Meredith et al
EPI_ISL_489488,"Department of Pathology, University of Cambridge",Wellcome Sanger Institute for the COVID-19 Genomics UK Consortium,Luke W Meredith et al
EPI_ISL_489496,"Department of Pathology, University of Cambridge",Wellcome Sanger Institute for the COVID-19 Genomics UK Consortium,Luke W Meredith et al
EPI_ISL_489492,"Department of Pathology, University of Cambridge",Wellcome Sanger Institute for the COVID-19 Genomics UK Consortium,Luke W Meredith et al
EPI_ISL_489453,"Department of Pathology, University of Cambridge",Wellcome Sanger Institute for the COVID-19 Genomics UK Consortium,Luke W Meredith et al
EPI_ISL_489389,"Department of Pathology, University of Cambridge",Wellcome Sanger Institute for the COVID-19 Genomics UK Consortium,Luke W Meredith et al
EPI_ISL_489487,"Department of Pathology, University of Cambridge",Wellcome Sanger Institute for the COVID-19 Genomics UK Consortium,Luke W Meredith et al
EPI_ISL_489459,"Department of Pathology, University of Cambridge",Wellcome Sanger Institute for the COVID-19 Genomics UK Consortium,Luke W Meredith et al
EPI_ISL_489443,"Department of Pathology, University of Cambridge",Wellcome Sanger Institute for the COVID-19 Genomics UK Consortium,Luke W Meredith et al
EPI_ISL_489565,"Department of Pathology, University of Cambridge",Wellcome Sanger Institute for the COVID-19 Genomics UK Consortium,Luke W Meredith et al
EPI_ISL_489563,"Department of Pathology, University of Cambridge",Wellcome Sanger Institute for the COVID-19 Genomics UK Consortium,Luke W Meredith et al
EPI_ISL_489468,"Department of Pathology, University of Cambridge",Wellcome Sanger Institute for the COVID-19 Genomics UK Consortium,Luke W Meredith et al
EPI_ISL_489446,"Department of Pathology, University of Cambridge",Wellcome Sanger Institute for the COVID-19 Genomics UK Consortium,Luke W Meredith et al
EPI_ISL_489495,"Department of Pathology, University of Cambridge",Wellcome Sanger Institute for the COVID-19 Genomics UK Consortium,Luke W Meredith et al
EPI_ISL_489416,"Department of Pathology, University of Cambridge",Wellcome Sanger Institute for the COVID-19 Genomics UK Consortium,Luke W Meredith et al
EPI_ISL_489447,"Department of Pathology, University of Cambridge",Wellcome Sanger Institute for the COVID-19 Genomics UK Consortium,Luke W Meredith et al
EPI_ISL_489397,"Department of Pathology, University of Cambridge",Wellcome Sanger Institute for the COVID-19 Genomics UK Consortium,Luke W Meredith et al
EPI_ISL_489535,"Department of Pathology, University of Cambridge",Wellcome Sanger Institute for the COVID-19 Genomics UK Consortium,Luke W Meredith et al
EPI_ISL_489462,"Department of Pathology, University of Cambridge",Wellcome Sanger Institute for the COVID-19 Genomics UK Consortium,Luke W Meredith et al
EPI_ISL_489409,"Department of Pathology, University of Cambridge",Wellcome Sanger Institute for the COVID-19 Genomics UK Consortium,Luke W Meredith et al
EPI_ISL_489387,"Department of Pathology, University of Cambridge",Wellcome Sanger Institute for the COVID-19 Genomics UK Consortium,Luke W Meredith et al
EPI_ISL_489574,"Department of Pathology, University of Cambridge",Wellcome Sanger Institute for the COVID-19 Genomics UK Consortium,Luke W Meredith et al
EPI_ISL_447990,"Department of Pathology, University of Cambridge",COVID-19 Genomics UK (COG-UK) Consortium,Luke W Meredith et al
EPI_ISL_489464,"Department of Pathology, University of Cambridge",Wellcome Sanger Institute for the COVID-19 Genomics UK Consortium,Luke W Meredith et al
EPI_ISL_447991,"Department of Pathology, University of Cambridge",COVID-19 Genomics UK (COG-UK) Consortium,Luke W Meredith et al
EPI_ISL_489511,"Department of Pathology, University of Cambridge",Wellcome Sanger Institute for the COVID-19 Genomics UK Consortium,Luke W Meredith et al
EPI_ISL_447992,"Department of Pathology, University of Cambridge",COVID-19 Genomics UK (COG-UK) Consortium,Luke W Meredith et al
EPI_ISL_447993,"Department of Pathology, University of Cambridge",COVID-19 Genomics UK (COG-UK) Consortium,Luke W Meredith et al
EPI_ISL_489517,"Department of Pathology, University of Cambridge",Wellcome Sanger Institute for the COVID-19 Genomics UK Consortium,Luke W Meredith et al
EPI_ISL_489435,"Department of Pathology, University of Cambridge",Wellcome Sanger Institute for the COVID-19 Genomics UK Consortium,Luke W Meredith et al
EPI_ISL_447994,"Department of Pathology, University of Cambridge",COVID-19 Genomics UK (COG-UK) Consortium,Luke W Meredith et al
EPI_ISL_447995,"Department of Pathology, University of Cambridge",COVID-19 Genomics UK (COG-UK) Consortium,Luke W Meredith et al
EPI_ISL_447996,"Department of Pathology, University of Cambridge",COVID-19 Genomics UK (COG-UK) Consortium,Luke W Meredith et al
EPI_ISL_447997,"Department of Pathology, University of Cambridge",COVID-19 Genomics UK (COG-UK) Consortium,Luke W Meredith et al
EPI_ISL_447998,"Department of Pathology, University of Cambridge",COVID-19 Genomics UK (COG-UK) Consortium,Luke W Meredith et al
EPI_ISL_447999,"Department of Pathology, University of Cambridge",COVID-19 Genomics UK (COG-UK) Consortium,Luke W Meredith et al
EPI_ISL_448000,"Department of Pathology, University of Cambridge",COVID-19 Genomics UK (COG-UK) Consortium,Luke W Meredith et al
EPI_ISL_448001,"Department of Pathology, University of Cambridge",COVID-19 Genomics UK (COG-UK) Consortium,Luke W Meredith et al
EPI_ISL_448002,"Department of Pathology, University of Cambridge",COVID-19 Genomics UK (COG-UK) Consortium,Luke W Meredith et al
EPI_ISL_448003,"Department of Pathology, University of Cambridge",COVID-19 Genomics UK (COG-UK) Consortium,Luke W Meredith et al
EPI_ISL_448004,"Department of Pathology, University of Cambridge",COVID-19 Genomics UK (COG-UK) Consortium,Luke W Meredith et al
EPI_ISL_448005,"Department of Pathology, University of Cambridge",COVID-19 Genomics UK (COG-UK) Consortium,Luke W Meredith et al
EPI_ISL_448006,"Department of Pathology, University of Cambridge",COVID-19 Genomics UK (COG-UK) Consortium,Luke W Meredith et al
EPI_ISL_448007,"Department of Pathology, University of Cambridge",COVID-19 Genomics UK (COG-UK) Consortium,Luke W Meredith et al
EPI_ISL_448008,"Department of Pathology, University of Cambridge",COVID-19 Genomics UK (COG-UK) Consortium,Luke W Meredith et al
EPI_ISL_448009,"Department of Pathology, University of Cambridge",COVID-19 Genomics UK (COG-UK) Consortium,Luke W Meredith et al
EPI_ISL_448010,"Department of Pathology, University of Cambridge",COVID-19 Genomics UK (COG-UK) Consortium,Luke W Meredith et al
EPI_ISL_448011,"Department of Pathology, University of Cambridge",COVID-19 Genomics UK (COG-UK) Consortium,Luke W Meredith et al
EPI_ISL_448013,"Department of Pathology, University of Cambridge",COVID-19 Genomics UK (COG-UK) Consortium,Luke W Meredith et al
EPI_ISL_448015,"Department of Pathology, University of Cambridge",COVID-19 Genomics UK (COG-UK) Consortium,Luke W Meredith et al
EPI_ISL_477784,"Department of Pathology, University of Cambridge",COVID-19 Genomics UK (COG-UK) Consortium,Luke W Meredith et al
EPI_ISL_448017,"Department of Pathology, University of Cambridge",COVID-19 Genomics UK (COG-UK) Consortium,Luke W Meredith et al
EPI_ISL_448018,"Department of Pathology, University of Cambridge",COVID-19 Genomics UK (COG-UK) Consortium,Luke W Meredith et al
EPI_ISL_448020,"Department of Pathology, University of Cambridge",COVID-19 Genomics UK (COG-UK) Consortium,Luke W Meredith et al
EPI_ISL_448021,"Department of Pathology, University of Cambridge",COVID-19 Genomics UK (COG-UK) Consortium,Luke W Meredith et al
EPI_ISL_448022,"Department of Pathology, University of Cambridge",COVID-19 Genomics UK (COG-UK) Consortium,Luke W Meredith et al
EPI_ISL_448023,"Department of Pathology, University of Cambridge",COVID-19 Genomics UK (COG-UK) Consortium,Luke W Meredith et al
EPI_ISL_448024,"Department of Pathology, University of Cambridge",COVID-19 Genomics UK (COG-UK) Consortium,Luke W Meredith et al
EPI_ISL_448025,"Department of Pathology, University of Cambridge",COVID-19 Genomics UK (COG-UK) Consortium,Luke W Meredith et al
EPI_ISL_448026,"Department of Pathology, University of Cambridge",COVID-19 Genomics UK (COG-UK) Consortium,Luke W Meredith et al
EPI_ISL_448027,"Department of Pathology, University of Cambridge",COVID-19 Genomics UK (COG-UK) Consortium,Luke W Meredith et al
EPI_ISL_448028,"Department of Pathology, University of Cambridge",COVID-19 Genomics UK (COG-UK) Consortium,Luke W Meredith et al
EPI_ISL_448029,"Department of Pathology, University of Cambridge",COVID-19 Genomics UK (COG-UK) Consortium,Luke W Meredith et al
EPI_ISL_448030,"Department of Pathology, University of Cambridge",COVID-19 Genomics UK (COG-UK) Consortium,Luke W Meredith et al
EPI_ISL_448031,"Department of Pathology, University of Cambridge",COVID-19 Genomics UK (COG-UK) Consortium,Luke W Meredith et al
EPI_ISL_448033,"Department of Pathology, University of Cambridge",COVID-19 Genomics UK (COG-UK) Consortium,Luke W Meredith et al
EPI_ISL_448034,"Department of Pathology, University of Cambridge",COVID-19 Genomics UK (COG-UK) Consortium,Luke W Meredith et al
EPI_ISL_448035,"Department of Pathology, University of Cambridge",COVID-19 Genomics UK (COG-UK) Consortium,Luke W Meredith et al
EPI_ISL_448037,"Department of Pathology, University of Cambridge",COVID-19 Genomics UK (COG-UK) Consortium,Luke W Meredith et al
EPI_ISL_448038,"Department of Pathology, University of Cambridge",COVID-19 Genomics UK (COG-UK) Consortium,Luke W Meredith et al
EPI_ISL_448039,"Department of Pathology, University of Cambridge",COVID-19 Genomics UK (COG-UK) Consortium,Luke W Meredith et al
EPI_ISL_448040,"Department of Pathology, University of Cambridge",COVID-19 Genomics UK (COG-UK) Consortium,Luke W Meredith et al
EPI_ISL_448041,"Department of Pathology, University of Cambridge",COVID-19 Genomics UK (COG-UK) Consortium,Luke W Meredith et al
EPI_ISL_448042,"Department of Pathology, University of Cambridge",COVID-19 Genomics UK (COG-UK) Consortium,Luke W Meredith et al
EPI_ISL_448043,"Department of Pathology, University of Cambridge",COVID-19 Genomics UK (COG-UK) Consortium,Luke W Meredith et al
EPI_ISL_448044,"Department of Pathology, University of Cambridge",COVID-19 Genomics UK (COG-UK) Consortium,Luke W Meredith et al
EPI_ISL_448046,"Department of Pathology, University of Cambridge",COVID-19 Genomics UK (COG-UK) Consortium,Luke W Meredith et al
EPI_ISL_448047,"Department of Pathology, University of Cambridge",COVID-19 Genomics UK (COG-UK) Consortium,Luke W Meredith et al
EPI_ISL_459501,"Department of Pathology, University of Cambridge",Wellcome Sanger Institute for the COVID-19 Genomics UK Consortium,Luke W Meredith et al
EPI_ISL_459465,"Department of Pathology, University of Cambridge",Wellcome Sanger Institute for the COVID-19 Genomics UK Consortium,Luke W Meredith et al
EPI_ISL_459471,"Department of Pathology, University of Cambridge",Wellcome Sanger Institute for the COVID-19 Genomics UK Consortium,Luke W Meredith et al
EPI_ISL_459448,"Department of Pathology, University of Cambridge",Wellcome Sanger Institute for the COVID-19 Genomics UK Consortium,Luke W Meredith et al
EPI_ISL_459478,"Department of Pathology, University of Cambridge",Wellcome Sanger Institute for the COVID-19 Genomics UK Consortium,Luke W Meredith et al
EPI_ISL_459411,"Department of Pathology, University of Cambridge",Wellcome Sanger Institute for the COVID-19 Genomics UK Consortium,Luke W Meredith et al
EPI_ISL_459468,"Department of Pathology, University of Cambridge",Wellcome Sanger Institute for the COVID-19 Genomics UK Consortium,Luke W Meredith et al
EPI_ISL_459453,"Department of Pathology, University of Cambridge",Wellcome Sanger Institute for the COVID-19 Genomics UK Consortium,Luke W Meredith et al
EPI_ISL_459412,"Department of Pathology, University of Cambridge",Wellcome Sanger Institute for the COVID-19 Genomics UK Consortium,Luke W Meredith et al
EPI_ISL_459425,"Department of Pathology, University of Cambridge",Wellcome Sanger Institute for the COVID-19 Genomics UK Consortium,Luke W Meredith et al
EPI_ISL_459435,"Department of Pathology, University of Cambridge",Wellcome Sanger Institute for the COVID-19 Genomics UK Consortium,Luke W Meredith et al
EPI_ISL_459496,"Department of Pathology, University of Cambridge",Wellcome Sanger Institute for the COVID-19 Genomics UK Consortium,Luke W Meredith et al
EPI_ISL_459441,"Department of Pathology, University of Cambridge",Wellcome Sanger Institute for the COVID-19 Genomics UK Consortium,Luke W Meredith et al
EPI_ISL_459477,"Department of Pathology, University of Cambridge",Wellcome Sanger Institute for the COVID-19 Genomics UK Consortium,Luke W Meredith et al
EPI_ISL_459444,"Department of Pathology, University of Cambridge",Wellcome Sanger Institute for the COVID-19 Genomics UK Consortium,Luke W Meredith et al
EPI_ISL_459434,"Department of Pathology, University of Cambridge",Wellcome Sanger Institute for the COVID-19 Genomics UK Consortium,Luke W Meredith et al
EPI_ISL_459413,"Department of Pathology, University of Cambridge",Wellcome Sanger Institute for the COVID-19 Genomics UK Consortium,Luke W Meredith et al
EPI_ISL_459423,"Department of Pathology, University of Cambridge",Wellcome Sanger Institute for the COVID-19 Genomics UK Consortium,Luke W Meredith et al
EPI_ISL_459457,"Department of Pathology, University of Cambridge",Wellcome Sanger Institute for the COVID-19 Genomics UK Consortium,Luke W Meredith et al
EPI_ISL_459475,"Department of Pathology, University of Cambridge",Wellcome Sanger Institute for the COVID-19 Genomics UK Consortium,Luke W Meredith et al
EPI_ISL_459414,"Department of Pathology, University of Cambridge",Wellcome Sanger Institute for the COVID-19 Genomics UK Consortium,Luke W Meredith et al
EPI_ISL_459485,"Department of Pathology, University of Cambridge",Wellcome Sanger Institute for the COVID-19 Genomics UK Consortium,Luke W Meredith et al
EPI_ISL_459463,"Department of Pathology, University of Cambridge",Wellcome Sanger Institute for the COVID-19 Genomics UK Consortium,Luke W Meredith et al
EPI_ISL_459479,"Department of Pathology, University of Cambridge",Wellcome Sanger Institute for the COVID-19 Genomics UK Consortium,Luke W Meredith et al
EPI_ISL_459484,"Department of Pathology, University of Cambridge",Wellcome Sanger Institute for the COVID-19 Genomics UK Consortium,Luke W Meredith et al
EPI_ISL_459437,"Department of Pathology, University of Cambridge",Wellcome Sanger Institute for the COVID-19 Genomics UK Consortium,Luke W Meredith et al
EPI_ISL_459462,"Department of Pathology, University of Cambridge",Wellcome Sanger Institute for the COVID-19 Genomics UK Consortium,Luke W Meredith et al
EPI_ISL_459466,"Department of Pathology, University of Cambridge",Wellcome Sanger Institute for the COVID-19 Genomics UK Consortium,Luke W Meredith et al
EPI_ISL_459503,"Department of Pathology, University of Cambridge",Wellcome Sanger Institute for the COVID-19 Genomics UK Consortium,Luke W Meredith et al
EPI_ISL_459483,"Department of Pathology, University of Cambridge",Wellcome Sanger Institute for the COVID-19 Genomics UK Consortium,Luke W Meredith et al
EPI_ISL_459433,"Department of Pathology, University of Cambridge",Wellcome Sanger Institute for the COVID-19 Genomics UK Consortium,Luke W Meredith et al
EPI_ISL_459420,"Department of Pathology, University of Cambridge",Wellcome Sanger Institute for the COVID-19 Genomics UK Consortium,Luke W Meredith et al
EPI_ISL_459454,"Department of Pathology, University of Cambridge",Wellcome Sanger Institute for the COVID-19 Genomics UK Consortium,Luke W Meredith et al
EPI_ISL_459450,"Department of Pathology, University of Cambridge",Wellcome Sanger Institute for the COVID-19 Genomics UK Consortium,Luke W Meredith et al
EPI_ISL_459451,"Department of Pathology, University of Cambridge",Wellcome Sanger Institute for the COVID-19 Genomics UK Consortium,Luke W Meredith et al
EPI_ISL_459464,"Department of Pathology, University of Cambridge",Wellcome Sanger Institute for the COVID-19 Genomics UK Consortium,Luke W Meredith et al
EPI_ISL_459458,"Department of Pathology, University of Cambridge",Wellcome Sanger Institute for the COVID-19 Genomics UK Consortium,Luke W Meredith et al
EPI_ISL_459482,"Department of Pathology, University of Cambridge",Wellcome Sanger Institute for the COVID-19 Genomics UK Consortium,Luke W Meredith et al
EPI_ISL_459461,"Department of Pathology, University of Cambridge",Wellcome Sanger Institute for the COVID-19 Genomics UK Consortium,Luke W Meredith et al
EPI_ISL_459500,"Department of Pathology, University of Cambridge",Wellcome Sanger Institute for the COVID-19 Genomics UK Consortium,Luke W Meredith et al
EPI_ISL_459415,"Department of Pathology, University of Cambridge",Wellcome Sanger Institute for the COVID-19 Genomics UK Consortium,Luke W Meredith et al
EPI_ISL_459493,"Department of Pathology, University of Cambridge",Wellcome Sanger Institute for the COVID-19 Genomics UK Consortium,Luke W Meredith et al
EPI_ISL_459474,"Department of Pathology, University of Cambridge",Wellcome Sanger Institute for the COVID-19 Genomics UK Consortium,Luke W Meredith et al
EPI_ISL_459455,"Department of Pathology, University of Cambridge",Wellcome Sanger Institute for the COVID-19 Genomics UK Consortium,Luke W Meredith et al
EPI_ISL_459428,"Department of Pathology, University of Cambridge",Wellcome Sanger Institute for the COVID-19 Genomics UK Consortium,Luke W Meredith et al
EPI_ISL_459440,"Department of Pathology, University of Cambridge",Wellcome Sanger Institute for the COVID-19 Genomics UK Consortium,Luke W Meredith et al
EPI_ISL_459436,"Department of Pathology, University of Cambridge",Wellcome Sanger Institute for the COVID-19 Genomics UK Consortium,Luke W Meredith et al
EPI_ISL_459424,"Department of Pathology, University of Cambridge",Wellcome Sanger Institute for the COVID-19 Genomics UK Consortium,Luke W Meredith et al
EPI_ISL_459426,"Department of Pathology, University of Cambridge",Wellcome Sanger Institute for the COVID-19 Genomics UK Consortium,Luke W Meredith et al
EPI_ISL_459480,"Department of Pathology, University of Cambridge",Wellcome Sanger Institute for the COVID-19 Genomics UK Consortium,Luke W Meredith et al
EPI_ISL_459498,"Department of Pathology, University of Cambridge",Wellcome Sanger Institute for the COVID-19 Genomics UK Consortium,Luke W Meredith et al
EPI_ISL_459470,"Department of Pathology, University of Cambridge",Wellcome Sanger Institute for the COVID-19 Genomics UK Consortium,Luke W Meredith et al
EPI_ISL_448051,"Department of Pathology, University of Cambridge",COVID-19 Genomics UK (COG-UK) Consortium,Luke W Meredith et al
EPI_ISL_448053,"Department of Pathology, University of Cambridge",COVID-19 Genomics UK (COG-UK) Consortium,Luke W Meredith et al
EPI_ISL_459504,"Department of Pathology, University of Cambridge",Wellcome Sanger Institute for the COVID-19 Genomics UK Consortium,Luke W Meredith et al
EPI_ISL_459416,"Department of Pathology, University of Cambridge",Wellcome Sanger Institute for the COVID-19 Genomics UK Consortium,Luke W Meredith et al
EPI_ISL_459502,"Department of Pathology, University of Cambridge",Wellcome Sanger Institute for the COVID-19 Genomics UK Consortium,Luke W Meredith et al
EPI_ISL_459476,"Department of Pathology, University of Cambridge",Wellcome Sanger Institute for the COVID-19 Genomics UK Consortium,Luke W Meredith et al
EPI_ISL_459431,"Department of Pathology, University of Cambridge",Wellcome Sanger Institute for the COVID-19 Genomics UK Consortium,Luke W Meredith et al
EPI_ISL_459417,"Department of Pathology, University of Cambridge",Wellcome Sanger Institute for the COVID-19 Genomics UK Consortium,Luke W Meredith et al
EPI_ISL_459460,"Department of Pathology, University of Cambridge",Wellcome Sanger Institute for the COVID-19 Genomics UK Consortium,Luke W Meredith et al
EPI_ISL_459442,"Department of Pathology, University of Cambridge",Wellcome Sanger Institute for the COVID-19 Genomics UK Consortium,Luke W Meredith et al
EPI_ISL_459410,"Department of Pathology, University of Cambridge",Wellcome Sanger Institute for the COVID-19 Genomics UK Consortium,Luke W Meredith et al
EPI_ISL_459418,"Department of Pathology, University of Cambridge",Wellcome Sanger Institute for the COVID-19 Genomics UK Consortium,Luke W Meredith et al
EPI_ISL_459419,"Department of Pathology, University of Cambridge",Wellcome Sanger Institute for the COVID-19 Genomics UK Consortium,Luke W Meredith et al
EPI_ISL_459467,"Department of Pathology, University of Cambridge",Wellcome Sanger Institute for the COVID-19 Genomics UK Consortium,Luke W Meredith et al
EPI_ISL_459449,"Department of Pathology, University of Cambridge",Wellcome Sanger Institute for the COVID-19 Genomics UK Consortium,Luke W Meredith et al
EPI_ISL_459491,"Department of Pathology, University of Cambridge",Wellcome Sanger Institute for the COVID-19 Genomics UK Consortium,Luke W Meredith et al
EPI_ISL_459472,"Department of Pathology, University of Cambridge",Wellcome Sanger Institute for the COVID-19 Genomics UK Consortium,Luke W Meredith et al
EPI_ISL_459438,"Department of Pathology, University of Cambridge",Wellcome Sanger Institute for the COVID-19 Genomics UK Consortium,Luke W Meredith et al
EPI_ISL_459446,"Department of Pathology, University of Cambridge",Wellcome Sanger Institute for the COVID-19 Genomics UK Consortium,Luke W Meredith et al
EPI_ISL_459499,"Department of Pathology, University of Cambridge",Wellcome Sanger Institute for the COVID-19 Genomics UK Consortium,Luke W Meredith et al
EPI_ISL_459452,"Department of Pathology, University of Cambridge",Wellcome Sanger Institute for the COVID-19 Genomics UK Consortium,Luke W Meredith et al
EPI_ISL_459490,"Department of Pathology, University of Cambridge",Wellcome Sanger Institute for the COVID-19 Genomics UK Consortium,Luke W Meredith et al
EPI_ISL_459422,"Department of Pathology, University of Cambridge",Wellcome Sanger Institute for the COVID-19 Genomics UK Consortium,Luke W Meredith et al
EPI_ISL_459266,"Department of Pathology, University of Cambridge",Wellcome Sanger Institute for the COVID-19 Genomics UK Consortium,Luke W Meredith et al
EPI_ISL_459320,"Department of Pathology, University of Cambridge",Wellcome Sanger Institute for the COVID-19 Genomics UK Consortium,Luke W Meredith et al
EPI_ISL_459286,"Department of Pathology, University of Cambridge",Wellcome Sanger Institute for the COVID-19 Genomics UK Consortium,Luke W Meredith et al
EPI_ISL_459487,"Department of Pathology, University of Cambridge",Wellcome Sanger Institute for the COVID-19 Genomics UK Consortium,Luke W Meredith et al
EPI_ISL_459280,"Department of Pathology, University of Cambridge",Wellcome Sanger Institute for the COVID-19 Genomics UK Consortium,Luke W Meredith et al
EPI_ISL_459495,"Department of Pathology, University of Cambridge",Wellcome Sanger Institute for the COVID-19 Genomics UK Consortium,Luke W Meredith et al
EPI_ISL_459489,"Department of Pathology, University of Cambridge",Wellcome Sanger Institute for the COVID-19 Genomics UK Consortium,Luke W Meredith et al
EPI_ISL_459473,"Department of Pathology, University of Cambridge",Wellcome Sanger Institute for the COVID-19 Genomics UK Consortium,Luke W Meredith et al
EPI_ISL_459481,"Department of Pathology, University of Cambridge",Wellcome Sanger Institute for the COVID-19 Genomics UK Consortium,Luke W Meredith et al
EPI_ISL_459427,"Department of Pathology, University of Cambridge",Wellcome Sanger Institute for the COVID-19 Genomics UK Consortium,Luke W Meredith et al
EPI_ISL_448061,"Department of Pathology, University of Cambridge",COVID-19 Genomics UK (COG-UK) Consortium,Luke W Meredith et al
EPI_ISL_448062,"Department of Pathology, University of Cambridge",COVID-19 Genomics UK (COG-UK) Consortium,Luke W Meredith et al
EPI_ISL_448063,"Department of Pathology, University of Cambridge",COVID-19 Genomics UK (COG-UK) Consortium,Luke W Meredith et al
EPI_ISL_448064,"Department of Pathology, University of Cambridge",COVID-19 Genomics UK (COG-UK) Consortium,Luke W Meredith et al
EPI_ISL_448065,"Department of Pathology, University of Cambridge",COVID-19 Genomics UK (COG-UK) Consortium,Luke W Meredith et al
EPI_ISL_448066,"Department of Pathology, University of Cambridge",COVID-19 Genomics UK (COG-UK) Consortium,Luke W Meredith et al
EPI_ISL_448067,"Department of Pathology, University of Cambridge",COVID-19 Genomics UK (COG-UK) Consortium,Luke W Meredith et al
EPI_ISL_448068,"Department of Pathology, University of Cambridge",COVID-19 Genomics UK (COG-UK) Consortium,Luke W Meredith et al
EPI_ISL_448069,"Department of Pathology, University of Cambridge",COVID-19 Genomics UK (COG-UK) Consortium,Luke W Meredith et al
EPI_ISL_448070,"Department of Pathology, University of Cambridge",COVID-19 Genomics UK (COG-UK) Consortium,Luke W Meredith et al
EPI_ISL_448071,"Department of Pathology, University of Cambridge",COVID-19 Genomics UK (COG-UK) Consortium,Luke W Meredith et al
EPI_ISL_448072,"Department of Pathology, University of Cambridge",COVID-19 Genomics UK (COG-UK) Consortium,Luke W Meredith et al
EPI_ISL_448073,"Department of Pathology, University of Cambridge",COVID-19 Genomics UK (COG-UK) Consortium,Luke W Meredith et al
EPI_ISL_448074,"Department of Pathology, University of Cambridge",COVID-19 Genomics UK (COG-UK) Consortium,Luke W Meredith et al
EPI_ISL_448075,"Department of Pathology, University of Cambridge",COVID-19 Genomics UK (COG-UK) Consortium,Luke W Meredith et al
EPI_ISL_448076,"Department of Pathology, University of Cambridge",COVID-19 Genomics UK (COG-UK) Consortium,Luke W Meredith et al
EPI_ISL_448077,"Department of Pathology, University of Cambridge",COVID-19 Genomics UK (COG-UK) Consortium,Luke W Meredith et al
EPI_ISL_448078,"Department of Pathology, University of Cambridge",COVID-19 Genomics UK (COG-UK) Consortium,Luke W Meredith et al
EPI_ISL_452857,"Department of Pathology, University of Cambridge",COVID-19 Genomics UK (COG-UK) Consortium,Luke W Meredith et al
EPI_ISL_452858,"Department of Pathology, University of Cambridge",COVID-19 Genomics UK (COG-UK) Consortium,Luke W Meredith et al
EPI_ISL_452859,"Department of Pathology, University of Cambridge",COVID-19 Genomics UK (COG-UK) Consortium,Luke W Meredith et al
EPI_ISL_452860,"Department of Pathology, University of Cambridge",COVID-19 Genomics UK (COG-UK) Consortium,Luke W Meredith et al
EPI_ISL_452861,"Department of Pathology, University of Cambridge",COVID-19 Genomics UK (COG-UK) Consortium,Luke W Meredith et al
EPI_ISL_452862,"Department of Pathology, University of Cambridge",COVID-19 Genomics UK (COG-UK) Consortium,Luke W Meredith et al
EPI_ISL_452863,"Department of Pathology, University of Cambridge",COVID-19 Genomics UK (COG-UK) Consortium,Luke W Meredith et al
EPI_ISL_452864,"Department of Pathology, University of Cambridge",COVID-19 Genomics UK (COG-UK) Consortium,Luke W Meredith et al
EPI_ISL_452865,"Department of Pathology, University of Cambridge",COVID-19 Genomics UK (COG-UK) Consortium,Luke W Meredith et al
EPI_ISL_452866,"Department of Pathology, University of Cambridge",COVID-19 Genomics UK (COG-UK) Consortium,Luke W Meredith et al
EPI_ISL_452867,"Department of Pathology, University of Cambridge",COVID-19 Genomics UK (COG-UK) Consortium,Luke W Meredith et al
EPI_ISL_452869,"Department of Pathology, University of Cambridge",COVID-19 Genomics UK (COG-UK) Consortium,Luke W Meredith et al
EPI_ISL_452871,"Department of Pathology, University of Cambridge",COVID-19 Genomics UK (COG-UK) Consortium,Luke W Meredith et al
EPI_ISL_448079,"Department of Pathology, University of Cambridge",COVID-19 Genomics UK (COG-UK) Consortium,Luke W Meredith et al
EPI_ISL_459274,"Department of Pathology, University of Cambridge",Wellcome Sanger Institute for the COVID-19 Genomics UK Consortium,Luke W Meredith et al
EPI_ISL_459252,"Department of Pathology, University of Cambridge",Wellcome Sanger Institute for the COVID-19 Genomics UK Consortium,Luke W Meredith et al
EPI_ISL_459265,"Department of Pathology, University of Cambridge",Wellcome Sanger Institute for the COVID-19 Genomics UK Consortium,Luke W Meredith et al
EPI_ISL_459321,"Department of Pathology, University of Cambridge",Wellcome Sanger Institute for the COVID-19 Genomics UK Consortium,Luke W Meredith et al
EPI_ISL_459246,"Department of Pathology, University of Cambridge",Wellcome Sanger Institute for the COVID-19 Genomics UK Consortium,Luke W Meredith et al
EPI_ISL_459296,"Department of Pathology, University of Cambridge",Wellcome Sanger Institute for the COVID-19 Genomics UK Consortium,Luke W Meredith et al
EPI_ISL_459295,"Department of Pathology, University of Cambridge",Wellcome Sanger Institute for the COVID-19 Genomics UK Consortium,Luke W Meredith et al
EPI_ISL_459288,"Department of Pathology, University of Cambridge",Wellcome Sanger Institute for the COVID-19 Genomics UK Consortium,Luke W Meredith et al
EPI_ISL_459245,"Department of Pathology, University of Cambridge",Wellcome Sanger Institute for the COVID-19 Genomics UK Consortium,Luke W Meredith et al
EPI_ISL_459309,"Department of Pathology, University of Cambridge",Wellcome Sanger Institute for the COVID-19 Genomics UK Consortium,Luke W Meredith et al
EPI_ISL_459262,"Department of Pathology, University of Cambridge",Wellcome Sanger Institute for the COVID-19 Genomics UK Consortium,Luke W Meredith et al
EPI_ISL_459257,"Department of Pathology, University of Cambridge",Wellcome Sanger Institute for the COVID-19 Genomics UK Consortium,Luke W Meredith et al
EPI_ISL_459314,"Department of Pathology, University of Cambridge",Wellcome Sanger Institute for the COVID-19 Genomics UK Consortium,Luke W Meredith et al
EPI_ISL_459248,"Department of Pathology, University of Cambridge",Wellcome Sanger Institute for the COVID-19 Genomics UK Consortium,Luke W Meredith et al
EPI_ISL_459273,"Department of Pathology, University of Cambridge",Wellcome Sanger Institute for the COVID-19 Genomics UK Consortium,Luke W Meredith et al
EPI_ISL_459313,"Department of Pathology, University of Cambridge",Wellcome Sanger Institute for the COVID-19 Genomics UK Consortium,Luke W Meredith et al
EPI_ISL_459322,"Department of Pathology, University of Cambridge",Wellcome Sanger Institute for the COVID-19 Genomics UK Consortium,Luke W Meredith et al
EPI_ISL_459247,"Department of Pathology, University of Cambridge",Wellcome Sanger Institute for the COVID-19 Genomics UK Consortium,Luke W Meredith et al
EPI_ISL_459290,"Department of Pathology, University of Cambridge",Wellcome Sanger Institute for the COVID-19 Genomics UK Consortium,Luke W Meredith et al
EPI_ISL_459260,"Department of Pathology, University of Cambridge",Wellcome Sanger Institute for the COVID-19 Genomics UK Consortium,Luke W Meredith et al
EPI_ISL_459264,"Department of Pathology, University of Cambridge",Wellcome Sanger Institute for the COVID-19 Genomics UK Consortium,Luke W Meredith et al
EPI_ISL_448080,"Department of Pathology, University of Cambridge",COVID-19 Genomics UK (COG-UK) Consortium,Luke W Meredith et al
EPI_ISL_448081,"Department of Pathology, University of Cambridge",COVID-19 Genomics UK (COG-UK) Consortium,Luke W Meredith et al
EPI_ISL_448082,"Department of Pathology, University of Cambridge",COVID-19 Genomics UK (COG-UK) Consortium,Luke W Meredith et al
EPI_ISL_448083,"Department of Pathology, University of Cambridge",COVID-19 Genomics UK (COG-UK) Consortium,Luke W Meredith et al
EPI_ISL_448084,"Department of Pathology, University of Cambridge",COVID-19 Genomics UK (COG-UK) Consortium,Luke W Meredith et al
EPI_ISL_448085,"Department of Pathology, University of Cambridge",COVID-19 Genomics UK (COG-UK) Consortium,Luke W Meredith et al
EPI_ISL_459305,"Department of Pathology, University of Cambridge",Wellcome Sanger Institute for the COVID-19 Genomics UK Consortium,Luke W Meredith et al
EPI_ISL_448086,"Department of Pathology, University of Cambridge",COVID-19 Genomics UK (COG-UK) Consortium,Luke W Meredith et al
EPI_ISL_459317,"Department of Pathology, University of Cambridge",Wellcome Sanger Institute for the COVID-19 Genomics UK Consortium,Luke W Meredith et al
EPI_ISL_448088,"Department of Pathology, University of Cambridge",COVID-19 Genomics UK (COG-UK) Consortium,Luke W Meredith et al
EPI_ISL_459269,"Department of Pathology, University of Cambridge",Wellcome Sanger Institute for the COVID-19 Genomics UK Consortium,Luke W Meredith et al
EPI_ISL_448089,"Department of Pathology, University of Cambridge",COVID-19 Genomics UK (COG-UK) Consortium,Luke W Meredith et al
EPI_ISL_459287,"Department of Pathology, University of Cambridge",Wellcome Sanger Institute for the COVID-19 Genomics UK Consortium,Luke W Meredith et al
EPI_ISL_448090,"Department of Pathology, University of Cambridge",COVID-19 Genomics UK (COG-UK) Consortium,Luke W Meredith et al
EPI_ISL_459240,"Department of Pathology, University of Cambridge",Wellcome Sanger Institute for the COVID-19 Genomics UK Consortium,Luke W Meredith et al
EPI_ISL_459310,"Department of Pathology, University of Cambridge",Wellcome Sanger Institute for the COVID-19 Genomics UK Consortium,Luke W Meredith et al
EPI_ISL_459258,"Department of Pathology, University of Cambridge",Wellcome Sanger Institute for the COVID-19 Genomics UK Consortium,Luke W Meredith et al
EPI_ISL_459306,"Department of Pathology, University of Cambridge",Wellcome Sanger Institute for the COVID-19 Genomics UK Consortium,Luke W Meredith et al
EPI_ISL_459272,"Department of Pathology, University of Cambridge",Wellcome Sanger Institute for the COVID-19 Genomics UK Consortium,Luke W Meredith et al
EPI_ISL_459249,"Department of Pathology, University of Cambridge",Wellcome Sanger Institute for the COVID-19 Genomics UK Consortium,Luke W Meredith et al
EPI_ISL_459251,"Department of Pathology, University of Cambridge",Wellcome Sanger Institute for the COVID-19 Genomics UK Consortium,Luke W Meredith et al
EPI_ISL_459316,"Department of Pathology, University of Cambridge",Wellcome Sanger Institute for the COVID-19 Genomics UK Consortium,Luke W Meredith et al
EPI_ISL_459277,"Department of Pathology, University of Cambridge",Wellcome Sanger Institute for the COVID-19 Genomics UK Consortium,Luke W Meredith et al
EPI_ISL_459255,"Department of Pathology, University of Cambridge",Wellcome Sanger Institute for the COVID-19 Genomics UK Consortium,Luke W Meredith et al
EPI_ISL_459285,"Department of Pathology, University of Cambridge",Wellcome Sanger Institute for the COVID-19 Genomics UK Consortium,Luke W Meredith et al
EPI_ISL_459293,"Department of Pathology, University of Cambridge",Wellcome Sanger Institute for the COVID-19 Genomics UK Consortium,Luke W Meredith et al
EPI_ISL_459278,"Department of Pathology, University of Cambridge",Wellcome Sanger Institute for the COVID-19 Genomics UK Consortium,Luke W Meredith et al
EPI_ISL_459267,"Department of Pathology, University of Cambridge",Wellcome Sanger Institute for the COVID-19 Genomics UK Consortium,Luke W Meredith et al
EPI_ISL_459312,"Department of Pathology, University of Cambridge",Wellcome Sanger Institute for the COVID-19 Genomics UK Consortium,Luke W Meredith et al
EPI_ISL_459186,"Department of Pathology, University of Cambridge",Wellcome Sanger Institute for the COVID-19 Genomics UK Consortium,Luke W Meredith et al
EPI_ISL_459184,"Department of Pathology, University of Cambridge",Wellcome Sanger Institute for the COVID-19 Genomics UK Consortium,Luke W Meredith et al
EPI_ISL_459177,"Department of Pathology, University of Cambridge",Wellcome Sanger Institute for the COVID-19 Genomics UK Consortium,Luke W Meredith et al
EPI_ISL_459179,"Department of Pathology, University of Cambridge",Wellcome Sanger Institute for the COVID-19 Genomics UK Consortium,Luke W Meredith et al
EPI_ISL_459194,"Department of Pathology, University of Cambridge",Wellcome Sanger Institute for the COVID-19 Genomics UK Consortium,Luke W Meredith et al
EPI_ISL_459172,"Department of Pathology, University of Cambridge",Wellcome Sanger Institute for the COVID-19 Genomics UK Consortium,Luke W Meredith et al
EPI_ISL_459216,"Department of Pathology, University of Cambridge",Wellcome Sanger Institute for the COVID-19 Genomics UK Consortium,Luke W Meredith et al
EPI_ISL_459219,"Department of Pathology, University of Cambridge",Wellcome Sanger Institute for the COVID-19 Genomics UK Consortium,Luke W Meredith et al
EPI_ISL_459192,"Department of Pathology, University of Cambridge",Wellcome Sanger Institute for the COVID-19 Genomics UK Consortium,Luke W Meredith et al
EPI_ISL_459211,"Department of Pathology, University of Cambridge",Wellcome Sanger Institute for the COVID-19 Genomics UK Consortium,Luke W Meredith et al
EPI_ISL_459205,"Department of Pathology, University of Cambridge",Wellcome Sanger Institute for the COVID-19 Genomics UK Consortium,Luke W Meredith et al
EPI_ISL_459168,"Department of Pathology, University of Cambridge",Wellcome Sanger Institute for the COVID-19 Genomics UK Consortium,Luke W Meredith et al
EPI_ISL_459210,"Department of Pathology, University of Cambridge",Wellcome Sanger Institute for the COVID-19 Genomics UK Consortium,Luke W Meredith et al
EPI_ISL_452872,"Department of Pathology, University of Cambridge",COVID-19 Genomics UK (COG-UK) Consortium,Luke W Meredith et al
EPI_ISL_459238,"Department of Pathology, University of Cambridge",Wellcome Sanger Institute for the COVID-19 Genomics UK Consortium,Luke W Meredith et al
EPI_ISL_452873,"Department of Pathology, University of Cambridge",COVID-19 Genomics UK (COG-UK) Consortium,Luke W Meredith et al
EPI_ISL_459237,"Department of Pathology, University of Cambridge",Wellcome Sanger Institute for the COVID-19 Genomics UK Consortium,Luke W Meredith et al
EPI_ISL_452874,"Department of Pathology, University of Cambridge",COVID-19 Genomics UK (COG-UK) Consortium,Luke W Meredith et al
EPI_ISL_459225,"Department of Pathology, University of Cambridge",Wellcome Sanger Institute for the COVID-19 Genomics UK Consortium,Luke W Meredith et al
EPI_ISL_452875,"Department of Pathology, University of Cambridge",COVID-19 Genomics UK (COG-UK) Consortium,Luke W Meredith et al
EPI_ISL_459221,"Department of Pathology, University of Cambridge",Wellcome Sanger Institute for the COVID-19 Genomics UK Consortium,Luke W Meredith et al
EPI_ISL_452876,"Department of Pathology, University of Cambridge",COVID-19 Genomics UK (COG-UK) Consortium,Luke W Meredith et al
EPI_ISL_459203,"Department of Pathology, University of Cambridge",Wellcome Sanger Institute for the COVID-19 Genomics UK Consortium,Luke W Meredith et al
EPI_ISL_452877,"Department of Pathology, University of Cambridge",COVID-19 Genomics UK (COG-UK) Consortium,Luke W Meredith et al
EPI_ISL_459212,"Department of Pathology, University of Cambridge",Wellcome Sanger Institute for the COVID-19 Genomics UK Consortium,Luke W Meredith et al
EPI_ISL_452878,"Department of Pathology, University of Cambridge",COVID-19 Genomics UK (COG-UK) Consortium,Luke W Meredith et al
EPI_ISL_459187,"Department of Pathology, University of Cambridge",Wellcome Sanger Institute for the COVID-19 Genomics UK Consortium,Luke W Meredith et al
EPI_ISL_452879,"Department of Pathology, University of Cambridge",COVID-19 Genomics UK (COG-UK) Consortium,Luke W Meredith et al
EPI_ISL_459202,"Department of Pathology, University of Cambridge",Wellcome Sanger Institute for the COVID-19 Genomics UK Consortium,Luke W Meredith et al
EPI_ISL_459198,"Department of Pathology, University of Cambridge",Wellcome Sanger Institute for the COVID-19 Genomics UK Consortium,Luke W Meredith et al
EPI_ISL_459233,"Department of Pathology, University of Cambridge",Wellcome Sanger Institute for the COVID-19 Genomics UK Consortium,Luke W Meredith et al
EPI_ISL_459170,"Department of Pathology, University of Cambridge",Wellcome Sanger Institute for the COVID-19 Genomics UK Consortium,Luke W Meredith et al
EPI_ISL_459189,"Department of Pathology, University of Cambridge",Wellcome Sanger Institute for the COVID-19 Genomics UK Consortium,Luke W Meredith et al
EPI_ISL_459239,"Department of Pathology, University of Cambridge",Wellcome Sanger Institute for the COVID-19 Genomics UK Consortium,Luke W Meredith et al
EPI_ISL_459230,"Department of Pathology, University of Cambridge",Wellcome Sanger Institute for the COVID-19 Genomics UK Consortium,Luke W Meredith et al
EPI_ISL_459220,"Department of Pathology, University of Cambridge",Wellcome Sanger Institute for the COVID-19 Genomics UK Consortium,Luke W Meredith et al
EPI_ISL_459171,"Department of Pathology, University of Cambridge",Wellcome Sanger Institute for the COVID-19 Genomics UK Consortium,Luke W Meredith et al
EPI_ISL_459218,"Department of Pathology, University of Cambridge",Wellcome Sanger Institute for the COVID-19 Genomics UK Consortium,Luke W Meredith et al
EPI_ISL_459236,"Department of Pathology, University of Cambridge",Wellcome Sanger Institute for the COVID-19 Genomics UK Consortium,Luke W Meredith et al
EPI_ISL_459223,"Department of Pathology, University of Cambridge",Wellcome Sanger Institute for the COVID-19 Genomics UK Consortium,Luke W Meredith et al
EPI_ISL_459214,"Department of Pathology, University of Cambridge",Wellcome Sanger Institute for the COVID-19 Genomics UK Consortium,Luke W Meredith et al
EPI_ISL_459180,"Department of Pathology, University of Cambridge",Wellcome Sanger Institute for the COVID-19 Genomics UK Consortium,Luke W Meredith et al
EPI_ISL_459196,"Department of Pathology, University of Cambridge",Wellcome Sanger Institute for the COVID-19 Genomics UK Consortium,Luke W Meredith et al
EPI_ISL_448100,"Department of Pathology, University of Cambridge",COVID-19 Genomics UK (COG-UK) Consortium,Luke W Meredith et al
EPI_ISL_448101,"Department of Pathology, University of Cambridge",COVID-19 Genomics UK (COG-UK) Consortium,Luke W Meredith et al
EPI_ISL_448102,"Department of Pathology, University of Cambridge",COVID-19 Genomics UK (COG-UK) Consortium,Luke W Meredith et al
EPI_ISL_448103,"Department of Pathology, University of Cambridge",COVID-19 Genomics UK (COG-UK) Consortium,Luke W Meredith et al
EPI_ISL_448109,"Department of Pathology, University of Cambridge",COVID-19 Genomics UK (COG-UK) Consortium,Luke W Meredith et al
EPI_ISL_448111,"Department of Pathology, University of Cambridge",COVID-19 Genomics UK (COG-UK) Consortium,Luke W Meredith et al
EPI_ISL_452880,"Department of Pathology, University of Cambridge",COVID-19 Genomics UK (COG-UK) Consortium,Luke W Meredith et al
EPI_ISL_452881,"Department of Pathology, University of Cambridge",COVID-19 Genomics UK (COG-UK) Consortium,Luke W Meredith et al
EPI_ISL_452882,"Department of Pathology, University of Cambridge",COVID-19 Genomics UK (COG-UK) Consortium,Luke W Meredith et al
EPI_ISL_452883,"Department of Pathology, University of Cambridge",COVID-19 Genomics UK (COG-UK) Consortium,Luke W Meredith et al
EPI_ISL_452884,"Department of Pathology, University of Cambridge",COVID-19 Genomics UK (COG-UK) Consortium,Luke W Meredith et al
EPI_ISL_459282,"Department of Pathology, University of Cambridge",Wellcome Sanger Institute for the COVID-19 Genomics UK Consortium,Luke W Meredith et al
EPI_ISL_459304,"Department of Pathology, University of Cambridge",Wellcome Sanger Institute for the COVID-19 Genomics UK Consortium,Luke W Meredith et al
EPI_ISL_459271,"Department of Pathology, University of Cambridge",Wellcome Sanger Institute for the COVID-19 Genomics UK Consortium,Luke W Meredith et al
EPI_ISL_459315,"Department of Pathology, University of Cambridge",Wellcome Sanger Institute for the COVID-19 Genomics UK Consortium,Luke W Meredith et al
EPI_ISL_459259,"Department of Pathology, University of Cambridge",Wellcome Sanger Institute for the COVID-19 Genomics UK Consortium,Luke W Meredith et al
EPI_ISL_459292,"Department of Pathology, University of Cambridge",Wellcome Sanger Institute for the COVID-19 Genomics UK Consortium,Luke W Meredith et al
EPI_ISL_459261,"Department of Pathology, University of Cambridge",Wellcome Sanger Institute for the COVID-19 Genomics UK Consortium,Luke W Meredith et al
EPI_ISL_459270,"Department of Pathology, University of Cambridge",Wellcome Sanger Institute for the COVID-19 Genomics UK Consortium,Luke W Meredith et al
EPI_ISL_459263,"Department of Pathology, University of Cambridge",Wellcome Sanger Institute for the COVID-19 Genomics UK Consortium,Luke W Meredith et al
EPI_ISL_459254,"Department of Pathology, University of Cambridge",Wellcome Sanger Institute for the COVID-19 Genomics UK Consortium,Luke W Meredith et al
EPI_ISL_459283,"Department of Pathology, University of Cambridge",Wellcome Sanger Institute for the COVID-19 Genomics UK Consortium,Luke W Meredith et al
EPI_ISL_459311,"Department of Pathology, University of Cambridge",Wellcome Sanger Institute for the COVID-19 Genomics UK Consortium,Luke W Meredith et al
EPI_ISL_459253,"Department of Pathology, University of Cambridge",Wellcome Sanger Institute for the COVID-19 Genomics UK Consortium,Luke W Meredith et al
EPI_ISL_459308,"Department of Pathology, University of Cambridge",Wellcome Sanger Institute for the COVID-19 Genomics UK Consortium,Luke W Meredith et al
EPI_ISL_459284,"Department of Pathology, University of Cambridge",Wellcome Sanger Institute for the COVID-19 Genomics UK Consortium,Luke W Meredith et al
EPI_ISL_459243,"Department of Pathology, University of Cambridge",Wellcome Sanger Institute for the COVID-19 Genomics UK Consortium,Luke W Meredith et al
EPI_ISL_459318,"Department of Pathology, University of Cambridge",Wellcome Sanger Institute for the COVID-19 Genomics UK Consortium,Luke W Meredith et al
EPI_ISL_459276,"Department of Pathology, University of Cambridge",Wellcome Sanger Institute for the COVID-19 Genomics UK Consortium,Luke W Meredith et al
EPI_ISL_459250,"Department of Pathology, University of Cambridge",Wellcome Sanger Institute for the COVID-19 Genomics UK Consortium,Luke W Meredith et al
EPI_ISL_459275,"Department of Pathology, University of Cambridge",Wellcome Sanger Institute for the COVID-19 Genomics UK Consortium,Luke W Meredith et al
EPI_ISL_452885,"Department of Pathology, University of Cambridge",COVID-19 Genomics UK (COG-UK) Consortium,Luke W Meredith et al
EPI_ISL_452886,"Department of Pathology, University of Cambridge",COVID-19 Genomics UK (COG-UK) Consortium,Luke W Meredith et al
EPI_ISL_452888,"Department of Pathology, University of Cambridge",COVID-19 Genomics UK (COG-UK) Consortium,Luke W Meredith et al
EPI_ISL_452889,"Department of Pathology, University of Cambridge",COVID-19 Genomics UK (COG-UK) Consortium,Luke W Meredith et al
EPI_ISL_452891,"Department of Pathology, University of Cambridge",COVID-19 Genomics UK (COG-UK) Consortium,Luke W Meredith et al
EPI_ISL_452892,"Department of Pathology, University of Cambridge",COVID-19 Genomics UK (COG-UK) Consortium,Luke W Meredith et al
EPI_ISL_452893,"Department of Pathology, University of Cambridge",COVID-19 Genomics UK (COG-UK) Consortium,Luke W Meredith et al
EPI_ISL_452894,"Department of Pathology, University of Cambridge",COVID-19 Genomics UK (COG-UK) Consortium,Luke W Meredith et al
EPI_ISL_452895,"Department of Pathology, University of Cambridge",COVID-19 Genomics UK (COG-UK) Consortium,Luke W Meredith et al
EPI_ISL_452896,"Department of Pathology, University of Cambridge",COVID-19 Genomics UK (COG-UK) Consortium,Luke W Meredith et al
EPI_ISL_452897,"Department of Pathology, University of Cambridge",COVID-19 Genomics UK (COG-UK) Consortium,Luke W Meredith et al
EPI_ISL_452898,"Department of Pathology, University of Cambridge",COVID-19 Genomics UK (COG-UK) Consortium,Luke W Meredith et al
EPI_ISL_452899,"Department of Pathology, University of Cambridge",COVID-19 Genomics UK (COG-UK) Consortium,Luke W Meredith et al
EPI_ISL_452900,"Department of Pathology, University of Cambridge",COVID-19 Genomics UK (COG-UK) Consortium,Luke W Meredith et al
EPI_ISL_452901,"Department of Pathology, University of Cambridge",COVID-19 Genomics UK (COG-UK) Consortium,Luke W Meredith et al
EPI_ISL_452902,"Department of Pathology, University of Cambridge",COVID-19 Genomics UK (COG-UK) Consortium,Luke W Meredith et al
EPI_ISL_452903,"Department of Pathology, University of Cambridge",COVID-19 Genomics UK (COG-UK) Consortium,Luke W Meredith et al
EPI_ISL_452904,"Department of Pathology, University of Cambridge",COVID-19 Genomics UK (COG-UK) Consortium,Luke W Meredith et al
EPI_ISL_452905,"Department of Pathology, University of Cambridge",COVID-19 Genomics UK (COG-UK) Consortium,Luke W Meredith et al
EPI_ISL_452906,"Department of Pathology, University of Cambridge",COVID-19 Genomics UK (COG-UK) Consortium,Luke W Meredith et al
EPI_ISL_452907,"Department of Pathology, University of Cambridge",COVID-19 Genomics UK (COG-UK) Consortium,Luke W Meredith et al
EPI_ISL_452908,"Department of Pathology, University of Cambridge",COVID-19 Genomics UK (COG-UK) Consortium,Luke W Meredith et al
EPI_ISL_452909,"Department of Pathology, University of Cambridge",COVID-19 Genomics UK (COG-UK) Consortium,Luke W Meredith et al
EPI_ISL_452910,"Department of Pathology, University of Cambridge",COVID-19 Genomics UK (COG-UK) Consortium,Luke W Meredith et al
EPI_ISL_452913,"Department of Pathology, University of Cambridge",COVID-19 Genomics UK (COG-UK) Consortium,Luke W Meredith et al
EPI_ISL_452914,"Department of Pathology, University of Cambridge",COVID-19 Genomics UK (COG-UK) Consortium,Luke W Meredith et al
EPI_ISL_452915,"Department of Pathology, University of Cambridge",COVID-19 Genomics UK (COG-UK) Consortium,Luke W Meredith et al
EPI_ISL_452916,"Department of Pathology, University of Cambridge",COVID-19 Genomics UK (COG-UK) Consortium,Luke W Meredith et al
EPI_ISL_452917,"Department of Pathology, University of Cambridge",COVID-19 Genomics UK (COG-UK) Consortium,Luke W Meredith et al
EPI_ISL_452918,"Department of Pathology, University of Cambridge",COVID-19 Genomics UK (COG-UK) Consortium,Luke W Meredith et al
EPI_ISL_452919,"Department of Pathology, University of Cambridge",COVID-19 Genomics UK (COG-UK) Consortium,Luke W Meredith et al
EPI_ISL_452920,"Department of Pathology, University of Cambridge",COVID-19 Genomics UK (COG-UK) Consortium,Luke W Meredith et al
EPI_ISL_452921,"Department of Pathology, University of Cambridge",COVID-19 Genomics UK (COG-UK) Consortium,Luke W Meredith et al
EPI_ISL_452923,"Department of Pathology, University of Cambridge",COVID-19 Genomics UK (COG-UK) Consortium,Luke W Meredith et al
EPI_ISL_452924,"Department of Pathology, University of Cambridge",COVID-19 Genomics UK (COG-UK) Consortium,Luke W Meredith et al
EPI_ISL_452925,"Department of Pathology, University of Cambridge",COVID-19 Genomics UK (COG-UK) Consortium,Luke W Meredith et al
EPI_ISL_459190,"Department of Pathology, University of Cambridge",Wellcome Sanger Institute for the COVID-19 Genomics UK Consortium,Luke W Meredith et al
EPI_ISL_459169,"Department of Pathology, University of Cambridge",Wellcome Sanger Institute for the COVID-19 Genomics UK Consortium,Luke W Meredith et al
EPI_ISL_459183,"Department of Pathology, University of Cambridge",Wellcome Sanger Institute for the COVID-19 Genomics UK Consortium,Luke W Meredith et al
EPI_ISL_459232,"Department of Pathology, University of Cambridge",Wellcome Sanger Institute for the COVID-19 Genomics UK Consortium,Luke W Meredith et al
EPI_ISL_459224,"Department of Pathology, University of Cambridge",Wellcome Sanger Institute for the COVID-19 Genomics UK Consortium,Luke W Meredith et al
EPI_ISL_459167,"Department of Pathology, University of Cambridge",Wellcome Sanger Institute for the COVID-19 Genomics UK Consortium,Luke W Meredith et al
EPI_ISL_459174,"Department of Pathology, University of Cambridge",Wellcome Sanger Institute for the COVID-19 Genomics UK Consortium,Luke W Meredith et al
EPI_ISL_459206,"Department of Pathology, University of Cambridge",Wellcome Sanger Institute for the COVID-19 Genomics UK Consortium,Luke W Meredith et al
EPI_ISL_452926,"Department of Pathology, University of Cambridge",COVID-19 Genomics UK (COG-UK) Consortium,Luke W Meredith et al
EPI_ISL_452927,"Department of Pathology, University of Cambridge",COVID-19 Genomics UK (COG-UK) Consortium,Luke W Meredith et al
EPI_ISL_452928,"Department of Pathology, University of Cambridge",COVID-19 Genomics UK (COG-UK) Consortium,Luke W Meredith et al
EPI_ISL_452929,"Department of Pathology, University of Cambridge",COVID-19 Genomics UK (COG-UK) Consortium,Luke W Meredith et al
EPI_ISL_452930,"Department of Pathology, University of Cambridge",COVID-19 Genomics UK (COG-UK) Consortium,Luke W Meredith et al
EPI_ISL_452931,"Department of Pathology, University of Cambridge",COVID-19 Genomics UK (COG-UK) Consortium,Luke W Meredith et al
EPI_ISL_452932,"Department of Pathology, University of Cambridge",COVID-19 Genomics UK (COG-UK) Consortium,Luke W Meredith et al
EPI_ISL_452934,"Department of Pathology, University of Cambridge",COVID-19 Genomics UK (COG-UK) Consortium,Luke W Meredith et al
EPI_ISL_452936,"Department of Pathology, University of Cambridge",COVID-19 Genomics UK (COG-UK) Consortium,Luke W Meredith et al
EPI_ISL_452937,"Department of Pathology, University of Cambridge",COVID-19 Genomics UK (COG-UK) Consortium,Luke W Meredith et al
EPI_ISL_452940,"Department of Pathology, University of Cambridge",COVID-19 Genomics UK (COG-UK) Consortium,Luke W Meredith et al
EPI_ISL_452941,"Department of Pathology, University of Cambridge",COVID-19 Genomics UK (COG-UK) Consortium,Luke W Meredith et al
EPI_ISL_452942,"Department of Pathology, University of Cambridge",COVID-19 Genomics UK (COG-UK) Consortium,Luke W Meredith et al
EPI_ISL_452944,"Department of Pathology, University of Cambridge",COVID-19 Genomics UK (COG-UK) Consortium,Luke W Meredith et al
EPI_ISL_452945,"Department of Pathology, University of Cambridge",COVID-19 Genomics UK (COG-UK) Consortium,Luke W Meredith et al
EPI_ISL_458577,"Department of Pathology, University of Cambridge",Wellcome Sanger Institute for the COVID-19 Genomics UK Consortium,Luke W Meredith et al
EPI_ISL_452947,"Department of Pathology, University of Cambridge",COVID-19 Genomics UK (COG-UK) Consortium,Luke W Meredith et al
EPI_ISL_452948,"Department of Pathology, University of Cambridge",COVID-19 Genomics UK (COG-UK) Consortium,Luke W Meredith et al
EPI_ISL_452949,"Department of Pathology, University of Cambridge",COVID-19 Genomics UK (COG-UK) Consortium,Luke W Meredith et al
EPI_ISL_452950,"Department of Pathology, University of Cambridge",COVID-19 Genomics UK (COG-UK) Consortium,Luke W Meredith et al
EPI_ISL_452952,"Department of Pathology, University of Cambridge",COVID-19 Genomics UK (COG-UK) Consortium,Luke W Meredith et al
EPI_ISL_452953,"Department of Pathology, University of Cambridge",COVID-19 Genomics UK (COG-UK) Consortium,Luke W Meredith et al
EPI_ISL_452954,"Department of Pathology, University of Cambridge",COVID-19 Genomics UK (COG-UK) Consortium,Luke W Meredith et al
EPI_ISL_452955,"Department of Pathology, University of Cambridge",COVID-19 Genomics UK (COG-UK) Consortium,Luke W Meredith et al
EPI_ISL_452956,"Department of Pathology, University of Cambridge",COVID-19 Genomics UK (COG-UK) Consortium,Luke W Meredith et al
EPI_ISL_452957,"Department of Pathology, University of Cambridge",COVID-19 Genomics UK (COG-UK) Consortium,Luke W Meredith et al
EPI_ISL_452958,"Department of Pathology, University of Cambridge",COVID-19 Genomics UK (COG-UK) Consortium,Luke W Meredith et al
EPI_ISL_452959,"Department of Pathology, University of Cambridge",COVID-19 Genomics UK (COG-UK) Consortium,Luke W Meredith et al
EPI_ISL_452960,"Department of Pathology, University of Cambridge",COVID-19 Genomics UK (COG-UK) Consortium,Luke W Meredith et al
EPI_ISL_452961,"Department of Pathology, University of Cambridge",COVID-19 Genomics UK (COG-UK) Consortium,Luke W Meredith et al
EPI_ISL_452962,"Department of Pathology, University of Cambridge",COVID-19 Genomics UK (COG-UK) Consortium,Luke W Meredith et al
EPI_ISL_452963,"Department of Pathology, University of Cambridge",COVID-19 Genomics UK (COG-UK) Consortium,Luke W Meredith et al
EPI_ISL_452964,"Department of Pathology, University of Cambridge",COVID-19 Genomics UK (COG-UK) Consortium,Luke W Meredith et al
EPI_ISL_452965,"Department of Pathology, University of Cambridge",COVID-19 Genomics UK (COG-UK) Consortium,Luke W Meredith et al
EPI_ISL_452966,"Department of Pathology, University of Cambridge",COVID-19 Genomics UK (COG-UK) Consortium,Luke W Meredith et al
EPI_ISL_452968,"Department of Pathology, University of Cambridge",COVID-19 Genomics UK (COG-UK) Consortium,Luke W Meredith et al
EPI_ISL_452969,"Department of Pathology, University of Cambridge",COVID-19 Genomics UK (COG-UK) Consortium,Luke W Meredith et al
EPI_ISL_452971,"Department of Pathology, University of Cambridge",COVID-19 Genomics UK (COG-UK) Consortium,Luke W Meredith et al
EPI_ISL_452972,"Department of Pathology, University of Cambridge",COVID-19 Genomics UK (COG-UK) Consortium,Luke W Meredith et al
EPI_ISL_452974,"Department of Pathology, University of Cambridge",COVID-19 Genomics UK (COG-UK) Consortium,Luke W Meredith et al
EPI_ISL_452975,"Department of Pathology, University of Cambridge",COVID-19 Genomics UK (COG-UK) Consortium,Luke W Meredith et al
EPI_ISL_452976,"Department of Pathology, University of Cambridge",COVID-19 Genomics UK (COG-UK) Consortium,Luke W Meredith et al
EPI_ISL_452977,"Department of Pathology, University of Cambridge",COVID-19 Genomics UK (COG-UK) Consortium,Luke W Meredith et al
EPI_ISL_459229,"Department of Pathology, University of Cambridge",Wellcome Sanger Institute for the COVID-19 Genomics UK Consortium,Luke W Meredith et al
EPI_ISL_459175,"Department of Pathology, University of Cambridge",Wellcome Sanger Institute for the COVID-19 Genomics UK Consortium,Luke W Meredith et al
EPI_ISL_459228,"Department of Pathology, University of Cambridge",Wellcome Sanger Institute for the COVID-19 Genomics UK Consortium,Luke W Meredith et al
EPI_ISL_459234,"Department of Pathology, University of Cambridge",Wellcome Sanger Institute for the COVID-19 Genomics UK Consortium,Luke W Meredith et al
EPI_ISL_459217,"Department of Pathology, University of Cambridge",Wellcome Sanger Institute for the COVID-19 Genomics UK Consortium,Luke W Meredith et al
EPI_ISL_459182,"Department of Pathology, University of Cambridge",Wellcome Sanger Institute for the COVID-19 Genomics UK Consortium,Luke W Meredith et al
EPI_ISL_459188,"Department of Pathology, University of Cambridge",Wellcome Sanger Institute for the COVID-19 Genomics UK Consortium,Luke W Meredith et al
EPI_ISL_459227,"Department of Pathology, University of Cambridge",Wellcome Sanger Institute for the COVID-19 Genomics UK Consortium,Luke W Meredith et al
EPI_ISL_459222,"Department of Pathology, University of Cambridge",Wellcome Sanger Institute for the COVID-19 Genomics UK Consortium,Luke W Meredith et al
EPI_ISL_459193,"Department of Pathology, University of Cambridge",Wellcome Sanger Institute for the COVID-19 Genomics UK Consortium,Luke W Meredith et al
EPI_ISL_459204,"Department of Pathology, University of Cambridge",Wellcome Sanger Institute for the COVID-19 Genomics UK Consortium,Luke W Meredith et al
EPI_ISL_459176,"Department of Pathology, University of Cambridge",Wellcome Sanger Institute for the COVID-19 Genomics UK Consortium,Luke W Meredith et al
EPI_ISL_459166,"Department of Pathology, University of Cambridge",Wellcome Sanger Institute for the COVID-19 Genomics UK Consortium,Luke W Meredith et al
EPI_ISL_459209,"Department of Pathology, University of Cambridge",Wellcome Sanger Institute for the COVID-19 Genomics UK Consortium,Luke W Meredith et al
EPI_ISL_459231,"Department of Pathology, University of Cambridge",Wellcome Sanger Institute for the COVID-19 Genomics UK Consortium,Luke W Meredith et al
EPI_ISL_459173,"Department of Pathology, University of Cambridge",Wellcome Sanger Institute for the COVID-19 Genomics UK Consortium,Luke W Meredith et al
EPI_ISL_459197,"Department of Pathology, University of Cambridge",Wellcome Sanger Institute for the COVID-19 Genomics UK Consortium,Luke W Meredith et al
EPI_ISL_459195,"Department of Pathology, University of Cambridge",Wellcome Sanger Institute for the COVID-19 Genomics UK Consortium,Luke W Meredith et al
EPI_ISL_459178,"Department of Pathology, University of Cambridge",Wellcome Sanger Institute for the COVID-19 Genomics UK Consortium,Luke W Meredith et al
EPI_ISL_459185,"Department of Pathology, University of Cambridge",Wellcome Sanger Institute for the COVID-19 Genomics UK Consortium,Luke W Meredith et al
EPI_ISL_459213,"Department of Pathology, University of Cambridge",Wellcome Sanger Institute for the COVID-19 Genomics UK Consortium,Luke W Meredith et al
EPI_ISL_459215,"Department of Pathology, University of Cambridge",Wellcome Sanger Institute for the COVID-19 Genomics UK Consortium,Luke W Meredith et al
EPI_ISL_459207,"Department of Pathology, University of Cambridge",Wellcome Sanger Institute for the COVID-19 Genomics UK Consortium,Luke W Meredith et al
EPI_ISL_459191,"Department of Pathology, University of Cambridge",Wellcome Sanger Institute for the COVID-19 Genomics UK Consortium,Luke W Meredith et al
EPI_ISL_458570,"Department of Pathology, University of Cambridge",Wellcome Sanger Institute for the COVID-19 Genomics UK Consortium,Luke W Meredith et al
EPI_ISL_458557,"Department of Pathology, University of Cambridge",Wellcome Sanger Institute for the COVID-19 Genomics UK Consortium,Luke W Meredith et al
EPI_ISL_458544,"Department of Pathology, University of Cambridge",Wellcome Sanger Institute for the COVID-19 Genomics UK Consortium,Luke W Meredith et al
EPI_ISL_458531,"Department of Pathology, University of Cambridge",Wellcome Sanger Institute for the COVID-19 Genomics UK Consortium,Luke W Meredith et al
EPI_ISL_458561,"Department of Pathology, University of Cambridge",Wellcome Sanger Institute for the COVID-19 Genomics UK Consortium,Luke W Meredith et al
EPI_ISL_458576,"Department of Pathology, University of Cambridge",Wellcome Sanger Institute for the COVID-19 Genomics UK Consortium,Luke W Meredith et al
EPI_ISL_458520,"Department of Pathology, University of Cambridge",Wellcome Sanger Institute for the COVID-19 Genomics UK Consortium,Luke W Meredith et al
EPI_ISL_458549,"Department of Pathology, University of Cambridge",Wellcome Sanger Institute for the COVID-19 Genomics UK Consortium,Luke W Meredith et al
EPI_ISL_458533,"Department of Pathology, University of Cambridge",Wellcome Sanger Institute for the COVID-19 Genomics UK Consortium,Luke W Meredith et al
EPI_ISL_458530,"Department of Pathology, University of Cambridge",Wellcome Sanger Institute for the COVID-19 Genomics UK Consortium,Luke W Meredith et al
EPI_ISL_458523,"Department of Pathology, University of Cambridge",Wellcome Sanger Institute for the COVID-19 Genomics UK Consortium,Luke W Meredith et al
EPI_ISL_458538,"Department of Pathology, University of Cambridge",Wellcome Sanger Institute for the COVID-19 Genomics UK Consortium,Luke W Meredith et al
EPI_ISL_458556,"Department of Pathology, University of Cambridge",Wellcome Sanger Institute for the COVID-19 Genomics UK Consortium,Luke W Meredith et al
EPI_ISL_458572,"Department of Pathology, University of Cambridge",Wellcome Sanger Institute for the COVID-19 Genomics UK Consortium,Luke W Meredith et al
EPI_ISL_458550,"Department of Pathology, University of Cambridge",Wellcome Sanger Institute for the COVID-19 Genomics UK Consortium,Luke W Meredith et al
EPI_ISL_458575,"Department of Pathology, University of Cambridge",Wellcome Sanger Institute for the COVID-19 Genomics UK Consortium,Luke W Meredith et al
EPI_ISL_458564,"Department of Pathology, University of Cambridge",Wellcome Sanger Institute for the COVID-19 Genomics UK Consortium,Luke W Meredith et al
EPI_ISL_458563,"Department of Pathology, University of Cambridge",Wellcome Sanger Institute for the COVID-19 Genomics UK Consortium,Luke W Meredith et al
EPI_ISL_458537,"Department of Pathology, University of Cambridge",Wellcome Sanger Institute for the COVID-19 Genomics UK Consortium,Luke W Meredith et al
EPI_ISL_458566,"Department of Pathology, University of Cambridge",Wellcome Sanger Institute for the COVID-19 Genomics UK Consortium,Luke W Meredith et al
EPI_ISL_458529,"Department of Pathology, University of Cambridge",Wellcome Sanger Institute for the COVID-19 Genomics UK Consortium,Luke W Meredith et al
EPI_ISL_458517,"Department of Pathology, University of Cambridge",Wellcome Sanger Institute for the COVID-19 Genomics UK Consortium,Luke W Meredith et al
EPI_ISL_458559,"Department of Pathology, University of Cambridge",Wellcome Sanger Institute for the COVID-19 Genomics UK Consortium,Luke W Meredith et al
EPI_ISL_458568,"Department of Pathology, University of Cambridge",Wellcome Sanger Institute for the COVID-19 Genomics UK Consortium,Luke W Meredith et al
EPI_ISL_458558,"Department of Pathology, University of Cambridge",Wellcome Sanger Institute for the COVID-19 Genomics UK Consortium,Luke W Meredith et al
EPI_ISL_458574,"Department of Pathology, University of Cambridge",Wellcome Sanger Institute for the COVID-19 Genomics UK Consortium,Luke W Meredith et al
EPI_ISL_458519,"Department of Pathology, University of Cambridge",Wellcome Sanger Institute for the COVID-19 Genomics UK Consortium,Luke W Meredith et al
EPI_ISL_458545,"Department of Pathology, University of Cambridge",Wellcome Sanger Institute for the COVID-19 Genomics UK Consortium,Luke W Meredith et al
EPI_ISL_458539,"Department of Pathology, University of Cambridge",Wellcome Sanger Institute for the COVID-19 Genomics UK Consortium,Luke W Meredith et al
EPI_ISL_452978,"Department of Pathology, University of Cambridge",COVID-19 Genomics UK (COG-UK) Consortium,Luke W Meredith et al
EPI_ISL_452979,"Department of Pathology, University of Cambridge",COVID-19 Genomics UK (COG-UK) Consortium,Luke W Meredith et al
EPI_ISL_458553,"Department of Pathology, University of Cambridge",Wellcome Sanger Institute for the COVID-19 Genomics UK Consortium,Luke W Meredith et al
EPI_ISL_452980,"Department of Pathology, University of Cambridge",COVID-19 Genomics UK (COG-UK) Consortium,Luke W Meredith et al
EPI_ISL_458573,"Department of Pathology, University of Cambridge",Wellcome Sanger Institute for the COVID-19 Genomics UK Consortium,Luke W Meredith et al
EPI_ISL_458532,"Department of Pathology, University of Cambridge",Wellcome Sanger Institute for the COVID-19 Genomics UK Consortium,Luke W Meredith et al
EPI_ISL_458534,"Department of Pathology, University of Cambridge",Wellcome Sanger Institute for the COVID-19 Genomics UK Consortium,Luke W Meredith et al
EPI_ISL_458554,"Department of Pathology, University of Cambridge",Wellcome Sanger Institute for the COVID-19 Genomics UK Consortium,Luke W Meredith et al
EPI_ISL_458543,"Department of Pathology, University of Cambridge",Wellcome Sanger Institute for the COVID-19 Genomics UK Consortium,Luke W Meredith et al
EPI_ISL_458535,"Department of Pathology, University of Cambridge",Wellcome Sanger Institute for the COVID-19 Genomics UK Consortium,Luke W Meredith et al
EPI_ISL_458565,"Department of Pathology, University of Cambridge",Wellcome Sanger Institute for the COVID-19 Genomics UK Consortium,Luke W Meredith et al
EPI_ISL_458542,"Department of Pathology, University of Cambridge",Wellcome Sanger Institute for the COVID-19 Genomics UK Consortium,Luke W Meredith et al
EPI_ISL_458518,"Department of Pathology, University of Cambridge",Wellcome Sanger Institute for the COVID-19 Genomics UK Consortium,Luke W Meredith et al
EPI_ISL_458547,"Department of Pathology, University of Cambridge",Wellcome Sanger Institute for the COVID-19 Genomics UK Consortium,Luke W Meredith et al
EPI_ISL_452981,"Department of Pathology, University of Cambridge",COVID-19 Genomics UK (COG-UK) Consortium,Luke W Meredith et al
EPI_ISL_452982,"Department of Pathology, University of Cambridge",COVID-19 Genomics UK (COG-UK) Consortium,Luke W Meredith et al
EPI_ISL_452983,"Department of Pathology, University of Cambridge",COVID-19 Genomics UK (COG-UK) Consortium,Luke W Meredith et al
EPI_ISL_452984,"Department of Pathology, University of Cambridge",COVID-19 Genomics UK (COG-UK) Consortium,Luke W Meredith et al
EPI_ISL_452985,"Department of Pathology, University of Cambridge",COVID-19 Genomics UK (COG-UK) Consortium,Luke W Meredith et al
EPI_ISL_452986,"Department of Pathology, University of Cambridge",COVID-19 Genomics UK (COG-UK) Consortium,Luke W Meredith et al
EPI_ISL_452987,"Department of Pathology, University of Cambridge",COVID-19 Genomics UK (COG-UK) Consortium,Luke W Meredith et al
EPI_ISL_452988,"Department of Pathology, University of Cambridge",COVID-19 Genomics UK (COG-UK) Consortium,Luke W Meredith et al
EPI_ISL_452989,"Department of Pathology, University of Cambridge",COVID-19 Genomics UK (COG-UK) Consortium,Luke W Meredith et al
EPI_ISL_452990,"Department of Pathology, University of Cambridge",COVID-19 Genomics UK (COG-UK) Consortium,Luke W Meredith et al
EPI_ISL_452992,"Department of Pathology, University of Cambridge",COVID-19 Genomics UK (COG-UK) Consortium,Luke W Meredith et al
EPI_ISL_452993,"Department of Pathology, University of Cambridge",COVID-19 Genomics UK (COG-UK) Consortium,Luke W Meredith et al
EPI_ISL_452994,"Department of Pathology, University of Cambridge",COVID-19 Genomics UK (COG-UK) Consortium,Luke W Meredith et al
EPI_ISL_452996,"Department of Pathology, University of Cambridge",COVID-19 Genomics UK (COG-UK) Consortium,Luke W Meredith et al
EPI_ISL_452997,"Department of Pathology, University of Cambridge",COVID-19 Genomics UK (COG-UK) Consortium,Luke W Meredith et al
EPI_ISL_452998,"Department of Pathology, University of Cambridge",COVID-19 Genomics UK (COG-UK) Consortium,Luke W Meredith et al
EPI_ISL_452999,"Department of Pathology, University of Cambridge",COVID-19 Genomics UK (COG-UK) Consortium,Luke W Meredith et al
EPI_ISL_477786,"Department of Pathology, University of Cambridge",COVID-19 Genomics UK (COG-UK) Consortium,Luke W Meredith et al
EPI_ISL_453000,"Department of Pathology, University of Cambridge",COVID-19 Genomics UK (COG-UK) Consortium,Luke W Meredith et al
EPI_ISL_458540,"Department of Pathology, University of Cambridge",Wellcome Sanger Institute for the COVID-19 Genomics UK Consortium,Luke W Meredith et al
EPI_ISL_458548,"Department of Pathology, University of Cambridge",Wellcome Sanger Institute for the COVID-19 Genomics UK Consortium,Luke W Meredith et al
EPI_ISL_458562,"Department of Pathology, University of Cambridge",Wellcome Sanger Institute for the COVID-19 Genomics UK Consortium,Luke W Meredith et al
EPI_ISL_458522,"Department of Pathology, University of Cambridge",Wellcome Sanger Institute for the COVID-19 Genomics UK Consortium,Luke W Meredith et al
EPI_ISL_458536,"Department of Pathology, University of Cambridge",Wellcome Sanger Institute for the COVID-19 Genomics UK Consortium,Luke W Meredith et al
EPI_ISL_458555,"Department of Pathology, University of Cambridge",Wellcome Sanger Institute for the COVID-19 Genomics UK Consortium,Luke W Meredith et al
EPI_ISL_458541,"Department of Pathology, University of Cambridge",Wellcome Sanger Institute for the COVID-19 Genomics UK Consortium,Luke W Meredith et al
EPI_ISL_458551,"Department of Pathology, University of Cambridge",Wellcome Sanger Institute for the COVID-19 Genomics UK Consortium,Luke W Meredith et al
EPI_ISL_458569,"Department of Pathology, University of Cambridge",Wellcome Sanger Institute for the COVID-19 Genomics UK Consortium,Luke W Meredith et al
EPI_ISL_458516,"Department of Pathology, University of Cambridge",Wellcome Sanger Institute for the COVID-19 Genomics UK Consortium,Luke W Meredith et al
EPI_ISL_458552,"Department of Pathology, University of Cambridge",Wellcome Sanger Institute for the COVID-19 Genomics UK Consortium,Luke W Meredith et al
EPI_ISL_458567,"Department of Pathology, University of Cambridge",Wellcome Sanger Institute for the COVID-19 Genomics UK Consortium,Luke W Meredith et al
EPI_ISL_458524,"Department of Pathology, University of Cambridge",Wellcome Sanger Institute for the COVID-19 Genomics UK Consortium,Luke W Meredith et al
EPI_ISL_458528,"Department of Pathology, University of Cambridge",Wellcome Sanger Institute for the COVID-19 Genomics UK Consortium,Luke W Meredith et al
EPI_ISL_469899,"Department of Pathology, University of Cambridge",Wellcome Sanger Institute for the COVID-19 Genomics UK Consortium,Luke W Meredith et al
EPI_ISL_469896,"Department of Pathology, University of Cambridge",Wellcome Sanger Institute for the COVID-19 Genomics UK Consortium,Luke W Meredith et al
EPI_ISL_453001,"Department of Pathology, University of Cambridge",COVID-19 Genomics UK (COG-UK) Consortium,Luke W Meredith et al
EPI_ISL_453004,"Department of Pathology, University of Cambridge",COVID-19 Genomics UK (COG-UK) Consortium,Luke W Meredith et al
EPI_ISL_453005,"Department of Pathology, University of Cambridge",COVID-19 Genomics UK (COG-UK) Consortium,Luke W Meredith et al
EPI_ISL_469904,"Department of Pathology, University of Cambridge",Wellcome Sanger Institute for the COVID-19 Genomics UK Consortium,Luke W Meredith et al
EPI_ISL_469891,"Department of Pathology, University of Cambridge",Wellcome Sanger Institute for the COVID-19 Genomics UK Consortium,Luke W Meredith et al
EPI_ISL_469906,"Department of Pathology, University of Cambridge",Wellcome Sanger Institute for the COVID-19 Genomics UK Consortium,Luke W Meredith et al
EPI_ISL_456678,"Department of Pathology, University of Cambridge",COVID-19 Genomics UK (COG-UK) Consortium,Luke W Meredith et al
EPI_ISL_469894,"Department of Pathology, University of Cambridge",Wellcome Sanger Institute for the COVID-19 Genomics UK Consortium,Luke W Meredith et al
EPI_ISL_456680,"Department of Pathology, University of Cambridge",COVID-19 Genomics UK (COG-UK) Consortium,Luke W Meredith et al
EPI_ISL_456681,"Department of Pathology, University of Cambridge",COVID-19 Genomics UK (COG-UK) Consortium,Luke W Meredith et al
EPI_ISL_456682,"Department of Pathology, University of Cambridge",COVID-19 Genomics UK (COG-UK) Consortium,Luke W Meredith et al
EPI_ISL_456683,"Department of Pathology, University of Cambridge",COVID-19 Genomics UK (COG-UK) Consortium,Luke W Meredith et al
EPI_ISL_456684,"Department of Pathology, University of Cambridge",COVID-19 Genomics UK (COG-UK) Consortium,Luke W Meredith et al
EPI_ISL_456685,"Department of Pathology, University of Cambridge",COVID-19 Genomics UK (COG-UK) Consortium,Luke W Meredith et al
EPI_ISL_456687,"Department of Pathology, University of Cambridge",COVID-19 Genomics UK (COG-UK) Consortium,Luke W Meredith et al
EPI_ISL_456688,"Department of Pathology, University of Cambridge",COVID-19 Genomics UK (COG-UK) Consortium,Luke W Meredith et al
EPI_ISL_456689,"Department of Pathology, University of Cambridge",COVID-19 Genomics UK (COG-UK) Consortium,Luke W Meredith et al
EPI_ISL_456690,"Department of Pathology, University of Cambridge",COVID-19 Genomics UK (COG-UK) Consortium,Luke W Meredith et al
EPI_ISL_456691,"Department of Pathology, University of Cambridge",COVID-19 Genomics UK (COG-UK) Consortium,Luke W Meredith et al
EPI_ISL_456693,"Department of Pathology, University of Cambridge",COVID-19 Genomics UK (COG-UK) Consortium,Luke W Meredith et al
EPI_ISL_456694,"Department of Pathology, University of Cambridge",COVID-19 Genomics UK (COG-UK) Consortium,Luke W Meredith et al
EPI_ISL_456695,"Department of Pathology, University of Cambridge",COVID-19 Genomics UK (COG-UK) Consortium,Luke W Meredith et al
EPI_ISL_456696,"Department of Pathology, University of Cambridge",COVID-19 Genomics UK (COG-UK) Consortium,Luke W Meredith et al
EPI_ISL_456697,"Department of Pathology, University of Cambridge",COVID-19 Genomics UK (COG-UK) Consortium,Luke W Meredith et al
EPI_ISL_456698,"Department of Pathology, University of Cambridge",COVID-19 Genomics UK (COG-UK) Consortium,Luke W Meredith et al
EPI_ISL_456699,"Department of Pathology, University of Cambridge",COVID-19 Genomics UK (COG-UK) Consortium,Luke W Meredith et al
EPI_ISL_456700,"Department of Pathology, University of Cambridge",COVID-19 Genomics UK (COG-UK) Consortium,Luke W Meredith et al
EPI_ISL_456701,"Department of Pathology, University of Cambridge",COVID-19 Genomics UK (COG-UK) Consortium,Luke W Meredith et al
EPI_ISL_456702,"Department of Pathology, University of Cambridge",COVID-19 Genomics UK (COG-UK) Consortium,Luke W Meredith et al
EPI_ISL_469900,"Department of Pathology, University of Cambridge",Wellcome Sanger Institute for the COVID-19 Genomics UK Consortium,Luke W Meredith et al
EPI_ISL_469898,"Department of Pathology, University of Cambridge",Wellcome Sanger Institute for the COVID-19 Genomics UK Consortium,Luke W Meredith et al
EPI_ISL_469892,"Department of Pathology, University of Cambridge",Wellcome Sanger Institute for the COVID-19 Genomics UK Consortium,Luke W Meredith et al
EPI_ISL_469908,"Department of Pathology, University of Cambridge",Wellcome Sanger Institute for the COVID-19 Genomics UK Consortium,Luke W Meredith et al
EPI_ISL_469897,"Department of Pathology, University of Cambridge",Wellcome Sanger Institute for the COVID-19 Genomics UK Consortium,Luke W Meredith et al
EPI_ISL_456705,"Department of Pathology, University of Cambridge",COVID-19 Genomics UK (COG-UK) Consortium,Luke W Meredith et al
EPI_ISL_469903,"Department of Pathology, University of Cambridge",Wellcome Sanger Institute for the COVID-19 Genomics UK Consortium,Luke W Meredith et al
EPI_ISL_469911,"Department of Pathology, University of Cambridge",Wellcome Sanger Institute for the COVID-19 Genomics UK Consortium,Luke W Meredith et al
EPI_ISL_469913,"Department of Pathology, University of Cambridge",Wellcome Sanger Institute for the COVID-19 Genomics UK Consortium,Luke W Meredith et al
EPI_ISL_469895,"Department of Pathology, University of Cambridge",Wellcome Sanger Institute for the COVID-19 Genomics UK Consortium,Luke W Meredith et al
EPI_ISL_469910,"Department of Pathology, University of Cambridge",Wellcome Sanger Institute for the COVID-19 Genomics UK Consortium,Luke W Meredith et al
EPI_ISL_456707,"Department of Pathology, University of Cambridge",COVID-19 Genomics UK (COG-UK) Consortium,Luke W Meredith et al
EPI_ISL_456708,"Department of Pathology, University of Cambridge",COVID-19 Genomics UK (COG-UK) Consortium,Luke W Meredith et al
EPI_ISL_456710,"Department of Pathology, University of Cambridge",COVID-19 Genomics UK (COG-UK) Consortium,Luke W Meredith et al
EPI_ISL_456713,"Department of Pathology, University of Cambridge",COVID-19 Genomics UK (COG-UK) Consortium,Luke W Meredith et al
EPI_ISL_456714,"Department of Pathology, University of Cambridge",COVID-19 Genomics UK (COG-UK) Consortium,Luke W Meredith et al
EPI_ISL_456715,"Department of Pathology, University of Cambridge",COVID-19 Genomics UK (COG-UK) Consortium,Luke W Meredith et al
EPI_ISL_477787,"Department of Pathology, University of Cambridge",COVID-19 Genomics UK (COG-UK) Consortium,Luke W Meredith et al
EPI_ISL_477788,"Department of Pathology, University of Cambridge",COVID-19 Genomics UK (COG-UK) Consortium,Luke W Meredith et al
EPI_ISL_456716,"Department of Pathology, University of Cambridge",COVID-19 Genomics UK (COG-UK) Consortium,Luke W Meredith et al
EPI_ISL_456718,"Department of Pathology, University of Cambridge",COVID-19 Genomics UK (COG-UK) Consortium,Luke W Meredith et al
EPI_ISL_477789,"Department of Pathology, University of Cambridge",COVID-19 Genomics UK (COG-UK) Consortium,Luke W Meredith et al
EPI_ISL_456721,"Department of Pathology, University of Cambridge",COVID-19 Genomics UK (COG-UK) Consortium,Luke W Meredith et al
EPI_ISL_477790,"Department of Pathology, University of Cambridge",COVID-19 Genomics UK (COG-UK) Consortium,Luke W Meredith et al
EPI_ISL_456722,"Department of Pathology, University of Cambridge",COVID-19 Genomics UK (COG-UK) Consortium,Luke W Meredith et al
EPI_ISL_477791,"Department of Pathology, University of Cambridge",COVID-19 Genomics UK (COG-UK) Consortium,Luke W Meredith et al
EPI_ISL_456723,"Department of Pathology, University of Cambridge",COVID-19 Genomics UK (COG-UK) Consortium,Luke W Meredith et al
EPI_ISL_456725,"Department of Pathology, University of Cambridge",COVID-19 Genomics UK (COG-UK) Consortium,Luke W Meredith et al
EPI_ISL_477792,"Department of Pathology, University of Cambridge",COVID-19 Genomics UK (COG-UK) Consortium,Luke W Meredith et al
EPI_ISL_456726,"Department of Pathology, University of Cambridge",COVID-19 Genomics UK (COG-UK) Consortium,Luke W Meredith et al
EPI_ISL_456727,"Department of Pathology, University of Cambridge",COVID-19 Genomics UK (COG-UK) Consortium,Luke W Meredith et al
EPI_ISL_461546,"Department of Pathology, University of Cambridge",COVID-19 Genomics UK (COG-UK) Consortium,Luke W Meredith et al
EPI_ISL_456729,"Department of Pathology, University of Cambridge",COVID-19 Genomics UK (COG-UK) Consortium,Luke W Meredith et al
EPI_ISL_456730,"Department of Pathology, University of Cambridge",COVID-19 Genomics UK (COG-UK) Consortium,Luke W Meredith et al
EPI_ISL_456731,"Department of Pathology, University of Cambridge",COVID-19 Genomics UK (COG-UK) Consortium,Luke W Meredith et al
EPI_ISL_456732,"Department of Pathology, University of Cambridge",COVID-19 Genomics UK (COG-UK) Consortium,Luke W Meredith et al
EPI_ISL_456733,"Department of Pathology, University of Cambridge",COVID-19 Genomics UK (COG-UK) Consortium,Luke W Meredith et al
EPI_ISL_456734,"Department of Pathology, University of Cambridge",COVID-19 Genomics UK (COG-UK) Consortium,Luke W Meredith et al
EPI_ISL_456735,"Department of Pathology, University of Cambridge",COVID-19 Genomics UK (COG-UK) Consortium,Luke W Meredith et al
EPI_ISL_477793,"Department of Pathology, University of Cambridge",COVID-19 Genomics UK (COG-UK) Consortium,Luke W Meredith et al
EPI_ISL_456736,"Department of Pathology, University of Cambridge",COVID-19 Genomics UK (COG-UK) Consortium,Luke W Meredith et al
EPI_ISL_456738,"Department of Pathology, University of Cambridge",COVID-19 Genomics UK (COG-UK) Consortium,Luke W Meredith et al
EPI_ISL_456739,"Department of Pathology, University of Cambridge",COVID-19 Genomics UK (COG-UK) Consortium,Luke W Meredith et al
EPI_ISL_456740,"Department of Pathology, University of Cambridge",COVID-19 Genomics UK (COG-UK) Consortium,Luke W Meredith et al
EPI_ISL_456741,"Department of Pathology, University of Cambridge",COVID-19 Genomics UK (COG-UK) Consortium,Luke W Meredith et al
EPI_ISL_456742,"Department of Pathology, University of Cambridge",COVID-19 Genomics UK (COG-UK) Consortium,Luke W Meredith et al
EPI_ISL_456743,"Department of Pathology, University of Cambridge",COVID-19 Genomics UK (COG-UK) Consortium,Luke W Meredith et al
EPI_ISL_456744,"Department of Pathology, University of Cambridge",COVID-19 Genomics UK (COG-UK) Consortium,Luke W Meredith et al
EPI_ISL_456745,"Department of Pathology, University of Cambridge",COVID-19 Genomics UK (COG-UK) Consortium,Luke W Meredith et al
EPI_ISL_456746,"Department of Pathology, University of Cambridge",COVID-19 Genomics UK (COG-UK) Consortium,Luke W Meredith et al
EPI_ISL_456747,"Department of Pathology, University of Cambridge",COVID-19 Genomics UK (COG-UK) Consortium,Luke W Meredith et al
EPI_ISL_456748,"Department of Pathology, University of Cambridge",COVID-19 Genomics UK (COG-UK) Consortium,Luke W Meredith et al
EPI_ISL_456749,"Department of Pathology, University of Cambridge",COVID-19 Genomics UK (COG-UK) Consortium,Luke W Meredith et al
EPI_ISL_461547,"Department of Pathology, University of Cambridge",COVID-19 Genomics UK (COG-UK) Consortium,Luke W Meredith et al
EPI_ISL_461548,"Department of Pathology, University of Cambridge",COVID-19 Genomics UK (COG-UK) Consortium,Luke W Meredith et al
EPI_ISL_461549,"Department of Pathology, University of Cambridge",COVID-19 Genomics UK (COG-UK) Consortium,Luke W Meredith et al
EPI_ISL_461550,"Department of Pathology, University of Cambridge",COVID-19 Genomics UK (COG-UK) Consortium,Luke W Meredith et al
EPI_ISL_461551,"Department of Pathology, University of Cambridge",COVID-19 Genomics UK (COG-UK) Consortium,Luke W Meredith et al
EPI_ISL_461552,"Department of Pathology, University of Cambridge",COVID-19 Genomics UK (COG-UK) Consortium,Luke W Meredith et al
EPI_ISL_461553,"Department of Pathology, University of Cambridge",COVID-19 Genomics UK (COG-UK) Consortium,Luke W Meredith et al
EPI_ISL_456751,"Department of Pathology, University of Cambridge",COVID-19 Genomics UK (COG-UK) Consortium,Luke W Meredith et al
EPI_ISL_456752,"Department of Pathology, University of Cambridge",COVID-19 Genomics UK (COG-UK) Consortium,Luke W Meredith et al
EPI_ISL_456753,"Department of Pathology, University of Cambridge",COVID-19 Genomics UK (COG-UK) Consortium,Luke W Meredith et al
EPI_ISL_456754,"Department of Pathology, University of Cambridge",COVID-19 Genomics UK (COG-UK) Consortium,Luke W Meredith et al
EPI_ISL_456755,"Department of Pathology, University of Cambridge",COVID-19 Genomics UK (COG-UK) Consortium,Luke W Meredith et al
EPI_ISL_461554,"Department of Pathology, University of Cambridge",COVID-19 Genomics UK (COG-UK) Consortium,Luke W Meredith et al
EPI_ISL_461555,"Department of Pathology, University of Cambridge",COVID-19 Genomics UK (COG-UK) Consortium,Luke W Meredith et al
EPI_ISL_461556,"Department of Pathology, University of Cambridge",COVID-19 Genomics UK (COG-UK) Consortium,Luke W Meredith et al
EPI_ISL_461557,"Department of Pathology, University of Cambridge",COVID-19 Genomics UK (COG-UK) Consortium,Luke W Meredith et al
EPI_ISL_461559,"Department of Pathology, University of Cambridge",COVID-19 Genomics UK (COG-UK) Consortium,Luke W Meredith et al
EPI_ISL_461560,"Department of Pathology, University of Cambridge",COVID-19 Genomics UK (COG-UK) Consortium,Luke W Meredith et al
EPI_ISL_461563,"Department of Pathology, University of Cambridge",COVID-19 Genomics UK (COG-UK) Consortium,Luke W Meredith et al
EPI_ISL_461565,"Department of Pathology, University of Cambridge",COVID-19 Genomics UK (COG-UK) Consortium,Luke W Meredith et al
EPI_ISL_461566,"Department of Pathology, University of Cambridge",COVID-19 Genomics UK (COG-UK) Consortium,Luke W Meredith et al
EPI_ISL_461567,"Department of Pathology, University of Cambridge",COVID-19 Genomics UK (COG-UK) Consortium,Luke W Meredith et al
EPI_ISL_461568,"Department of Pathology, University of Cambridge",COVID-19 Genomics UK (COG-UK) Consortium,Luke W Meredith et al
EPI_ISL_461572,"Department of Pathology, University of Cambridge",COVID-19 Genomics UK (COG-UK) Consortium,Luke W Meredith et al
EPI_ISL_461573,"Department of Pathology, University of Cambridge",COVID-19 Genomics UK (COG-UK) Consortium,Luke W Meredith et al
EPI_ISL_461574,"Department of Pathology, University of Cambridge",COVID-19 Genomics UK (COG-UK) Consortium,Luke W Meredith et al
EPI_ISL_461575,"Department of Pathology, University of Cambridge",COVID-19 Genomics UK (COG-UK) Consortium,Luke W Meredith et al
EPI_ISL_461576,"Department of Pathology, University of Cambridge",COVID-19 Genomics UK (COG-UK) Consortium,Luke W Meredith et al
EPI_ISL_461577,"Department of Pathology, University of Cambridge",COVID-19 Genomics UK (COG-UK) Consortium,Luke W Meredith et al
EPI_ISL_461578,"Department of Pathology, University of Cambridge",COVID-19 Genomics UK (COG-UK) Consortium,Luke W Meredith et al
EPI_ISL_461579,"Department of Pathology, University of Cambridge",COVID-19 Genomics UK (COG-UK) Consortium,Luke W Meredith et al
EPI_ISL_461580,"Department of Pathology, University of Cambridge",COVID-19 Genomics UK (COG-UK) Consortium,Luke W Meredith et al
EPI_ISL_461581,"Department of Pathology, University of Cambridge",COVID-19 Genomics UK (COG-UK) Consortium,Luke W Meredith et al
EPI_ISL_461582,"Department of Pathology, University of Cambridge",COVID-19 Genomics UK (COG-UK) Consortium,Luke W Meredith et al
EPI_ISL_461583,"Department of Pathology, University of Cambridge",COVID-19 Genomics UK (COG-UK) Consortium,Luke W Meredith et al
EPI_ISL_461584,"Department of Pathology, University of Cambridge",COVID-19 Genomics UK (COG-UK) Consortium,Luke W Meredith et al
EPI_ISL_461586,"Department of Pathology, University of Cambridge",COVID-19 Genomics UK (COG-UK) Consortium,Luke W Meredith et al
EPI_ISL_473452,"Department of Pathology, University of Cambridge",COVID-19 Genomics UK (COG-UK) Consortium,Luke W Meredith et al
EPI_ISL_473453,"Department of Pathology, University of Cambridge",COVID-19 Genomics UK (COG-UK) Consortium,Luke W Meredith et al
EPI_ISL_473454,"Department of Pathology, University of Cambridge",COVID-19 Genomics UK (COG-UK) Consortium,Luke W Meredith et al
EPI_ISL_473455,"Department of Pathology, University of Cambridge",COVID-19 Genomics UK (COG-UK) Consortium,Luke W Meredith et al
EPI_ISL_477794,"Department of Pathology, University of Cambridge",COVID-19 Genomics UK (COG-UK) Consortium,Luke W Meredith et al
EPI_ISL_473456,"Department of Pathology, University of Cambridge",COVID-19 Genomics UK (COG-UK) Consortium,Luke W Meredith et al
EPI_ISL_461588,"Department of Pathology, University of Cambridge",COVID-19 Genomics UK (COG-UK) Consortium,Luke W Meredith et al
EPI_ISL_473458,"Department of Pathology, University of Cambridge",COVID-19 Genomics UK (COG-UK) Consortium,Luke W Meredith et al
EPI_ISL_473459,"Department of Pathology, University of Cambridge",COVID-19 Genomics UK (COG-UK) Consortium,Luke W Meredith et al
EPI_ISL_473461,"Department of Pathology, University of Cambridge",COVID-19 Genomics UK (COG-UK) Consortium,Luke W Meredith et al
EPI_ISL_473462,"Department of Pathology, University of Cambridge",COVID-19 Genomics UK (COG-UK) Consortium,Luke W Meredith et al
EPI_ISL_473464,"Department of Pathology, University of Cambridge",COVID-19 Genomics UK (COG-UK) Consortium,Luke W Meredith et al
EPI_ISL_473465,"Department of Pathology, University of Cambridge",COVID-19 Genomics UK (COG-UK) Consortium,Luke W Meredith et al
EPI_ISL_473466,"Department of Pathology, University of Cambridge",COVID-19 Genomics UK (COG-UK) Consortium,Luke W Meredith et al
EPI_ISL_473467,"Department of Pathology, University of Cambridge",COVID-19 Genomics UK (COG-UK) Consortium,Luke W Meredith et al
EPI_ISL_473468,"Department of Pathology, University of Cambridge",COVID-19 Genomics UK (COG-UK) Consortium,Luke W Meredith et al
EPI_ISL_473471,"Department of Pathology, University of Cambridge",COVID-19 Genomics UK (COG-UK) Consortium,Luke W Meredith et al
EPI_ISL_473472,"Department of Pathology, University of Cambridge",COVID-19 Genomics UK (COG-UK) Consortium,Luke W Meredith et al
EPI_ISL_473473,"Department of Pathology, University of Cambridge",COVID-19 Genomics UK (COG-UK) Consortium,Luke W Meredith et al
EPI_ISL_473474,"Department of Pathology, University of Cambridge",COVID-19 Genomics UK (COG-UK) Consortium,Luke W Meredith et al
EPI_ISL_473475,"Department of Pathology, University of Cambridge",COVID-19 Genomics UK (COG-UK) Consortium,Luke W Meredith et al
EPI_ISL_473477,"Department of Pathology, University of Cambridge",COVID-19 Genomics UK (COG-UK) Consortium,Luke W Meredith et al
EPI_ISL_473478,"Department of Pathology, University of Cambridge",COVID-19 Genomics UK (COG-UK) Consortium,Luke W Meredith et al
EPI_ISL_473479,"Department of Pathology, University of Cambridge",COVID-19 Genomics UK (COG-UK) Consortium,Luke W Meredith et al
EPI_ISL_473480,"Department of Pathology, University of Cambridge",COVID-19 Genomics UK (COG-UK) Consortium,Luke W Meredith et al
EPI_ISL_473481,"Department of Pathology, University of Cambridge",COVID-19 Genomics UK (COG-UK) Consortium,Luke W Meredith et al
EPI_ISL_473482,"Department of Pathology, University of Cambridge",COVID-19 Genomics UK (COG-UK) Consortium,Luke W Meredith et al
EPI_ISL_473483,"Department of Pathology, University of Cambridge",COVID-19 Genomics UK (COG-UK) Consortium,Luke W Meredith et al
EPI_ISL_473484,"Department of Pathology, University of Cambridge",COVID-19 Genomics UK (COG-UK) Consortium,Luke W Meredith et al
EPI_ISL_473486,"Department of Pathology, University of Cambridge",COVID-19 Genomics UK (COG-UK) Consortium,Luke W Meredith et al
EPI_ISL_473487,"Department of Pathology, University of Cambridge",COVID-19 Genomics UK (COG-UK) Consortium,Luke W Meredith et al
EPI_ISL_473488,"Department of Pathology, University of Cambridge",COVID-19 Genomics UK (COG-UK) Consortium,Luke W Meredith et al
EPI_ISL_473489,"Department of Pathology, University of Cambridge",COVID-19 Genomics UK (COG-UK) Consortium,Luke W Meredith et al
EPI_ISL_473490,"Department of Pathology, University of Cambridge",COVID-19 Genomics UK (COG-UK) Consortium,Luke W Meredith et al
EPI_ISL_473491,"Department of Pathology, University of Cambridge",COVID-19 Genomics UK (COG-UK) Consortium,Luke W Meredith et al
EPI_ISL_473492,"Department of Pathology, University of Cambridge",COVID-19 Genomics UK (COG-UK) Consortium,Luke W Meredith et al
EPI_ISL_473493,"Department of Pathology, University of Cambridge",COVID-19 Genomics UK (COG-UK) Consortium,Luke W Meredith et al
EPI_ISL_473495,"Department of Pathology, University of Cambridge",COVID-19 Genomics UK (COG-UK) Consortium,Luke W Meredith et al
EPI_ISL_473496,"Department of Pathology, University of Cambridge",COVID-19 Genomics UK (COG-UK) Consortium,Luke W Meredith et al
EPI_ISL_473498,"Department of Pathology, University of Cambridge",COVID-19 Genomics UK (COG-UK) Consortium,Luke W Meredith et al
EPI_ISL_473499,"Department of Pathology, University of Cambridge",COVID-19 Genomics UK (COG-UK) Consortium,Luke W Meredith et al
EPI_ISL_473500,"Department of Pathology, University of Cambridge",COVID-19 Genomics UK (COG-UK) Consortium,Luke W Meredith et al
EPI_ISL_477797,"Department of Pathology, University of Cambridge",COVID-19 Genomics UK (COG-UK) Consortium,Luke W Meredith et al
EPI_ISL_473505,"Department of Pathology, University of Cambridge",COVID-19 Genomics UK (COG-UK) Consortium,Luke W Meredith et al
EPI_ISL_473506,"Department of Pathology, University of Cambridge",COVID-19 Genomics UK (COG-UK) Consortium,Luke W Meredith et al
EPI_ISL_473507,"Department of Pathology, University of Cambridge",COVID-19 Genomics UK (COG-UK) Consortium,Luke W Meredith et al
EPI_ISL_477798,"Department of Pathology, University of Cambridge",COVID-19 Genomics UK (COG-UK) Consortium,Luke W Meredith et al
EPI_ISL_477799,"Department of Pathology, University of Cambridge",COVID-19 Genomics UK (COG-UK) Consortium,Luke W Meredith et al
EPI_ISL_477800,"Department of Pathology, University of Cambridge",COVID-19 Genomics UK (COG-UK) Consortium,Luke W Meredith et al
EPI_ISL_477802,"Department of Pathology, University of Cambridge",COVID-19 Genomics UK (COG-UK) Consortium,Luke W Meredith et al
EPI_ISL_477804,"Department of Pathology, University of Cambridge",COVID-19 Genomics UK (COG-UK) Consortium,Luke W Meredith et al
EPI_ISL_477805,"Department of Pathology, University of Cambridge",COVID-19 Genomics UK (COG-UK) Consortium,Luke W Meredith et al
EPI_ISL_477806,"Department of Pathology, University of Cambridge",COVID-19 Genomics UK (COG-UK) Consortium,Luke W Meredith et al
EPI_ISL_477807,"Department of Pathology, University of Cambridge",COVID-19 Genomics UK (COG-UK) Consortium,Luke W Meredith et al
EPI_ISL_477808,"Department of Pathology, University of Cambridge",COVID-19 Genomics UK (COG-UK) Consortium,Luke W Meredith et al
EPI_ISL_477809,"Department of Pathology, University of Cambridge",COVID-19 Genomics UK (COG-UK) Consortium,Luke W Meredith et al
EPI_ISL_477812,"Department of Pathology, University of Cambridge",COVID-19 Genomics UK (COG-UK) Consortium,Luke W Meredith et al
EPI_ISL_477813,"Department of Pathology, University of Cambridge",COVID-19 Genomics UK (COG-UK) Consortium,Luke W Meredith et al
EPI_ISL_477814,"Department of Pathology, University of Cambridge",COVID-19 Genomics UK (COG-UK) Consortium,Luke W Meredith et al
EPI_ISL_439647,"Department of Pathology, University of Cambridge",Wellcome Sanger Institute for the COVID-19 Genomics UK Consortium,Luke W Meredith et al
EPI_ISL_439870,"Department of Pathology, University of Cambridge",Wellcome Sanger Institute for the COVID-19 Genomics UK Consortium,Luke W Meredith et al
EPI_ISL_439659,"Department of Pathology, University of Cambridge",Wellcome Sanger Institute for the COVID-19 Genomics UK Consortium,Luke W Meredith et al
EPI_ISL_439903,"Department of Pathology, University of Cambridge",Wellcome Sanger Institute for the COVID-19 Genomics UK Consortium,Luke W Meredith et al
EPI_ISL_439578,"Department of Pathology, University of Cambridge",Wellcome Sanger Institute for the COVID-19 Genomics UK Consortium,Luke W Meredith et al
EPI_ISL_439929,"Department of Pathology, University of Cambridge",Wellcome Sanger Institute for the COVID-19 Genomics UK Consortium,Luke W Meredith et al
EPI_ISL_439619,"Department of Pathology, University of Cambridge",Wellcome Sanger Institute for the COVID-19 Genomics UK Consortium,Luke W Meredith et al
EPI_ISL_439611,"Department of Pathology, University of Cambridge",Wellcome Sanger Institute for the COVID-19 Genomics UK Consortium,Luke W Meredith et al
EPI_ISL_439664,"Department of Pathology, University of Cambridge",Wellcome Sanger Institute for the COVID-19 Genomics UK Consortium,Luke W Meredith et al
EPI_ISL_439892,"Department of Pathology, University of Cambridge",Wellcome Sanger Institute for the COVID-19 Genomics UK Consortium,Luke W Meredith et al
EPI_ISL_439536,"Department of Pathology, University of Cambridge",Wellcome Sanger Institute for the COVID-19 Genomics UK Consortium,Luke W Meredith et al
EPI_ISL_439866,"Department of Pathology, University of Cambridge",Wellcome Sanger Institute for the COVID-19 Genomics UK Consortium,Luke W Meredith et al
EPI_ISL_439952,"Department of Pathology, University of Cambridge",Wellcome Sanger Institute for the COVID-19 Genomics UK Consortium,Luke W Meredith et al
EPI_ISL_439534,"Department of Pathology, University of Cambridge",Wellcome Sanger Institute for the COVID-19 Genomics UK Consortium,Luke W Meredith et al
EPI_ISL_439543,"Department of Pathology, University of Cambridge",Wellcome Sanger Institute for the COVID-19 Genomics UK Consortium,Luke W Meredith et al
EPI_ISL_439601,"Department of Pathology, University of Cambridge",Wellcome Sanger Institute for the COVID-19 Genomics UK Consortium,Luke W Meredith et al
EPI_ISL_439946,"Department of Pathology, University of Cambridge",Wellcome Sanger Institute for the COVID-19 Genomics UK Consortium,Luke W Meredith et al
EPI_ISL_439927,"Department of Pathology, University of Cambridge",Wellcome Sanger Institute for the COVID-19 Genomics UK Consortium,Luke W Meredith et al
EPI_ISL_439901,"Department of Pathology, University of Cambridge",Wellcome Sanger Institute for the COVID-19 Genomics UK Consortium,Luke W Meredith et al
EPI_ISL_439607,"Department of Pathology, University of Cambridge",Wellcome Sanger Institute for the COVID-19 Genomics UK Consortium,Luke W Meredith et al
EPI_ISL_439650,"Department of Pathology, University of Cambridge",Wellcome Sanger Institute for the COVID-19 Genomics UK Consortium,Luke W Meredith et al
EPI_ISL_439567,"Department of Pathology, University of Cambridge",Wellcome Sanger Institute for the COVID-19 Genomics UK Consortium,Luke W Meredith et al
EPI_ISL_439637,"Department of Pathology, University of Cambridge",Wellcome Sanger Institute for the COVID-19 Genomics UK Consortium,Luke W Meredith et al
EPI_ISL_439947,"Department of Pathology, University of Cambridge",Wellcome Sanger Institute for the COVID-19 Genomics UK Consortium,Luke W Meredith et al
EPI_ISL_439610,"Department of Pathology, University of Cambridge",Wellcome Sanger Institute for the COVID-19 Genomics UK Consortium,Luke W Meredith et al
EPI_ISL_439590,"Department of Pathology, University of Cambridge",Wellcome Sanger Institute for the COVID-19 Genomics UK Consortium,Luke W Meredith et al
EPI_ISL_439899,"Department of Pathology, University of Cambridge",Wellcome Sanger Institute for the COVID-19 Genomics UK Consortium,Luke W Meredith et al
EPI_ISL_439623,"Department of Pathology, University of Cambridge",Wellcome Sanger Institute for the COVID-19 Genomics UK Consortium,Luke W Meredith et al
EPI_ISL_439532,"Department of Pathology, University of Cambridge",Wellcome Sanger Institute for the COVID-19 Genomics UK Consortium,Luke W Meredith et al
EPI_ISL_439876,"Department of Pathology, University of Cambridge",Wellcome Sanger Institute for the COVID-19 Genomics UK Consortium,Luke W Meredith et al
EPI_ISL_439646,"Department of Pathology, University of Cambridge",Wellcome Sanger Institute for the COVID-19 Genomics UK Consortium,Luke W Meredith et al
EPI_ISL_439554,"Department of Pathology, University of Cambridge",Wellcome Sanger Institute for the COVID-19 Genomics UK Consortium,Luke W Meredith et al
EPI_ISL_439932,"Department of Pathology, University of Cambridge",Wellcome Sanger Institute for the COVID-19 Genomics UK Consortium,Luke W Meredith et al
EPI_ISL_439885,"Department of Pathology, University of Cambridge",Wellcome Sanger Institute for the COVID-19 Genomics UK Consortium,Luke W Meredith et al
EPI_ISL_439599,"Department of Pathology, University of Cambridge",Wellcome Sanger Institute for the COVID-19 Genomics UK Consortium,Luke W Meredith et al
EPI_ISL_439571,"Department of Pathology, University of Cambridge",Wellcome Sanger Institute for the COVID-19 Genomics UK Consortium,Luke W Meredith et al
EPI_ISL_438300,"Department of Pathology, University of Cambridge",Wellcome Sanger Institute for the COVID-19 Genomics UK Consortium,Luke W Meredith et al
EPI_ISL_438458,"Department of Pathology, University of Cambridge",Wellcome Sanger Institute for the COVID-19 Genomics UK Consortium,Luke W Meredith et al
EPI_ISL_438404,"Department of Pathology, University of Cambridge",Wellcome Sanger Institute for the COVID-19 Genomics UK Consortium,Luke W Meredith et al
EPI_ISL_438327,"Department of Pathology, University of Cambridge",Wellcome Sanger Institute for the COVID-19 Genomics UK Consortium,Luke W Meredith et al
EPI_ISL_438500,"Department of Pathology, University of Cambridge",Wellcome Sanger Institute for the COVID-19 Genomics UK Consortium,Luke W Meredith et al
EPI_ISL_438255,"Department of Pathology, University of Cambridge",Wellcome Sanger Institute for the COVID-19 Genomics UK Consortium,Luke W Meredith et al
EPI_ISL_438263,"Department of Pathology, University of Cambridge",Wellcome Sanger Institute for the COVID-19 Genomics UK Consortium,Luke W Meredith et al
EPI_ISL_439652,"Department of Pathology, University of Cambridge",Wellcome Sanger Institute for the COVID-19 Genomics UK Consortium,Luke W Meredith et al
EPI_ISL_439602,"Department of Pathology, University of Cambridge",Wellcome Sanger Institute for the COVID-19 Genomics UK Consortium,Luke W Meredith et al
EPI_ISL_439539,"Department of Pathology, University of Cambridge",Wellcome Sanger Institute for the COVID-19 Genomics UK Consortium,Luke W Meredith et al
EPI_ISL_439633,"Department of Pathology, University of Cambridge",Wellcome Sanger Institute for the COVID-19 Genomics UK Consortium,Luke W Meredith et al
EPI_ISL_439907,"Department of Pathology, University of Cambridge",Wellcome Sanger Institute for the COVID-19 Genomics UK Consortium,Luke W Meredith et al
EPI_ISL_439555,"Department of Pathology, University of Cambridge",Wellcome Sanger Institute for the COVID-19 Genomics UK Consortium,Luke W Meredith et al
EPI_ISL_439917,"Department of Pathology, University of Cambridge",Wellcome Sanger Institute for the COVID-19 Genomics UK Consortium,Luke W Meredith et al
EPI_ISL_439550,"Department of Pathology, University of Cambridge",Wellcome Sanger Institute for the COVID-19 Genomics UK Consortium,Luke W Meredith et al
EPI_ISL_439649,"Department of Pathology, University of Cambridge",Wellcome Sanger Institute for the COVID-19 Genomics UK Consortium,Luke W Meredith et al
EPI_ISL_439589,"Department of Pathology, University of Cambridge",Wellcome Sanger Institute for the COVID-19 Genomics UK Consortium,Luke W Meredith et al
EPI_ISL_439933,"Department of Pathology, University of Cambridge",Wellcome Sanger Institute for the COVID-19 Genomics UK Consortium,Luke W Meredith et al
EPI_ISL_439923,"Department of Pathology, University of Cambridge",Wellcome Sanger Institute for the COVID-19 Genomics UK Consortium,Luke W Meredith et al
EPI_ISL_439627,"Department of Pathology, University of Cambridge",Wellcome Sanger Institute for the COVID-19 Genomics UK Consortium,Luke W Meredith et al
EPI_ISL_439592,"Department of Pathology, University of Cambridge",Wellcome Sanger Institute for the COVID-19 Genomics UK Consortium,Luke W Meredith et al
EPI_ISL_439951,"Department of Pathology, University of Cambridge",Wellcome Sanger Institute for the COVID-19 Genomics UK Consortium,Luke W Meredith et al
EPI_ISL_439549,"Department of Pathology, University of Cambridge",Wellcome Sanger Institute for the COVID-19 Genomics UK Consortium,Luke W Meredith et al
EPI_ISL_439626,"Department of Pathology, University of Cambridge",Wellcome Sanger Institute for the COVID-19 Genomics UK Consortium,Luke W Meredith et al
EPI_ISL_439936,"Department of Pathology, University of Cambridge",Wellcome Sanger Institute for the COVID-19 Genomics UK Consortium,Luke W Meredith et al
EPI_ISL_439896,"Department of Pathology, University of Cambridge",Wellcome Sanger Institute for the COVID-19 Genomics UK Consortium,Luke W Meredith et al
EPI_ISL_439656,"Department of Pathology, University of Cambridge",Wellcome Sanger Institute for the COVID-19 Genomics UK Consortium,Luke W Meredith et al
EPI_ISL_439586,"Department of Pathology, University of Cambridge",Wellcome Sanger Institute for the COVID-19 Genomics UK Consortium,Luke W Meredith et al
EPI_ISL_439864,"Department of Pathology, University of Cambridge",Wellcome Sanger Institute for the COVID-19 Genomics UK Consortium,Luke W Meredith et al
EPI_ISL_439873,"Department of Pathology, University of Cambridge",Wellcome Sanger Institute for the COVID-19 Genomics UK Consortium,Luke W Meredith et al
EPI_ISL_439867,"Department of Pathology, University of Cambridge",Wellcome Sanger Institute for the COVID-19 Genomics UK Consortium,Luke W Meredith et al
EPI_ISL_439581,"Department of Pathology, University of Cambridge",Wellcome Sanger Institute for the COVID-19 Genomics UK Consortium,Luke W Meredith et al
EPI_ISL_439911,"Department of Pathology, University of Cambridge",Wellcome Sanger Institute for the COVID-19 Genomics UK Consortium,Luke W Meredith et al
EPI_ISL_439548,"Department of Pathology, University of Cambridge",Wellcome Sanger Institute for the COVID-19 Genomics UK Consortium,Luke W Meredith et al
EPI_ISL_439935,"Department of Pathology, University of Cambridge",Wellcome Sanger Institute for the COVID-19 Genomics UK Consortium,Luke W Meredith et al
EPI_ISL_439582,"Department of Pathology, University of Cambridge",Wellcome Sanger Institute for the COVID-19 Genomics UK Consortium,Luke W Meredith et al
EPI_ISL_439631,"Department of Pathology, University of Cambridge",Wellcome Sanger Institute for the COVID-19 Genomics UK Consortium,Luke W Meredith et al
EPI_ISL_439942,"Department of Pathology, University of Cambridge",Wellcome Sanger Institute for the COVID-19 Genomics UK Consortium,Luke W Meredith et al
EPI_ISL_439894,"Department of Pathology, University of Cambridge",Wellcome Sanger Institute for the COVID-19 Genomics UK Consortium,Luke W Meredith et al
EPI_ISL_439662,"Department of Pathology, University of Cambridge",Wellcome Sanger Institute for the COVID-19 Genomics UK Consortium,Luke W Meredith et al
EPI_ISL_439944,"Department of Pathology, University of Cambridge",Wellcome Sanger Institute for the COVID-19 Genomics UK Consortium,Luke W Meredith et al
EPI_ISL_439587,"Department of Pathology, University of Cambridge",Wellcome Sanger Institute for the COVID-19 Genomics UK Consortium,Luke W Meredith et al
EPI_ISL_439585,"Department of Pathology, University of Cambridge",Wellcome Sanger Institute for the COVID-19 Genomics UK Consortium,Luke W Meredith et al
EPI_ISL_439918,"Department of Pathology, University of Cambridge",Wellcome Sanger Institute for the COVID-19 Genomics UK Consortium,Luke W Meredith et al
EPI_ISL_439934,"Department of Pathology, University of Cambridge",Wellcome Sanger Institute for the COVID-19 Genomics UK Consortium,Luke W Meredith et al
EPI_ISL_439629,"Department of Pathology, University of Cambridge",Wellcome Sanger Institute for the COVID-19 Genomics UK Consortium,Luke W Meredith et al
EPI_ISL_439546,"Department of Pathology, University of Cambridge",Wellcome Sanger Institute for the COVID-19 Genomics UK Consortium,Luke W Meredith et al
EPI_ISL_439919,"Department of Pathology, University of Cambridge",Wellcome Sanger Institute for the COVID-19 Genomics UK Consortium,Luke W Meredith et al
EPI_ISL_439576,"Department of Pathology, University of Cambridge",Wellcome Sanger Institute for the COVID-19 Genomics UK Consortium,Luke W Meredith et al
EPI_ISL_439560,"Department of Pathology, University of Cambridge",Wellcome Sanger Institute for the COVID-19 Genomics UK Consortium,Luke W Meredith et al
EPI_ISL_439640,"Department of Pathology, University of Cambridge",Wellcome Sanger Institute for the COVID-19 Genomics UK Consortium,Luke W Meredith et al
EPI_ISL_439660,"Department of Pathology, University of Cambridge",Wellcome Sanger Institute for the COVID-19 Genomics UK Consortium,Luke W Meredith et al
EPI_ISL_439930,"Department of Pathology, University of Cambridge",Wellcome Sanger Institute for the COVID-19 Genomics UK Consortium,Luke W Meredith et al
EPI_ISL_439887,"Department of Pathology, University of Cambridge",Wellcome Sanger Institute for the COVID-19 Genomics UK Consortium,Luke W Meredith et al
EPI_ISL_439608,"Department of Pathology, University of Cambridge",Wellcome Sanger Institute for the COVID-19 Genomics UK Consortium,Luke W Meredith et al
EPI_ISL_439598,"Department of Pathology, University of Cambridge",Wellcome Sanger Institute for the COVID-19 Genomics UK Consortium,Luke W Meredith et al
EPI_ISL_439625,"Department of Pathology, University of Cambridge",Wellcome Sanger Institute for the COVID-19 Genomics UK Consortium,Luke W Meredith et al
EPI_ISL_439559,"Department of Pathology, University of Cambridge",Wellcome Sanger Institute for the COVID-19 Genomics UK Consortium,Luke W Meredith et al
EPI_ISL_439655,"Department of Pathology, University of Cambridge",Wellcome Sanger Institute for the COVID-19 Genomics UK Consortium,Luke W Meredith et al
EPI_ISL_439653,"Department of Pathology, University of Cambridge",Wellcome Sanger Institute for the COVID-19 Genomics UK Consortium,Luke W Meredith et al
EPI_ISL_439657,"Department of Pathology, University of Cambridge",Wellcome Sanger Institute for the COVID-19 Genomics UK Consortium,Luke W Meredith et al
EPI_ISL_439869,"Department of Pathology, University of Cambridge",Wellcome Sanger Institute for the COVID-19 Genomics UK Consortium,Luke W Meredith et al
EPI_ISL_439622,"Department of Pathology, University of Cambridge",Wellcome Sanger Institute for the COVID-19 Genomics UK Consortium,Luke W Meredith et al
EPI_ISL_439891,"Department of Pathology, University of Cambridge",Wellcome Sanger Institute for the COVID-19 Genomics UK Consortium,Luke W Meredith et al
EPI_ISL_439603,"Department of Pathology, University of Cambridge",Wellcome Sanger Institute for the COVID-19 Genomics UK Consortium,Luke W Meredith et al
EPI_ISL_439545,"Department of Pathology, University of Cambridge",Wellcome Sanger Institute for the COVID-19 Genomics UK Consortium,Luke W Meredith et al
EPI_ISL_439624,"Department of Pathology, University of Cambridge",Wellcome Sanger Institute for the COVID-19 Genomics UK Consortium,Luke W Meredith et al
EPI_ISL_439551,"Department of Pathology, University of Cambridge",Wellcome Sanger Institute for the COVID-19 Genomics UK Consortium,Luke W Meredith et al
EPI_ISL_439593,"Department of Pathology, University of Cambridge",Wellcome Sanger Institute for the COVID-19 Genomics UK Consortium,Luke W Meredith et al
EPI_ISL_439557,"Department of Pathology, University of Cambridge",Wellcome Sanger Institute for the COVID-19 Genomics UK Consortium,Luke W Meredith et al
EPI_ISL_439902,"Department of Pathology, University of Cambridge",Wellcome Sanger Institute for the COVID-19 Genomics UK Consortium,Luke W Meredith et al
EPI_ISL_439605,"Department of Pathology, University of Cambridge",Wellcome Sanger Institute for the COVID-19 Genomics UK Consortium,Luke W Meredith et al
EPI_ISL_439618,"Department of Pathology, University of Cambridge",Wellcome Sanger Institute for the COVID-19 Genomics UK Consortium,Luke W Meredith et al
EPI_ISL_439661,"Department of Pathology, University of Cambridge",Wellcome Sanger Institute for the COVID-19 Genomics UK Consortium,Luke W Meredith et al
EPI_ISL_439564,"Department of Pathology, University of Cambridge",Wellcome Sanger Institute for the COVID-19 Genomics UK Consortium,Luke W Meredith et al
EPI_ISL_439651,"Department of Pathology, University of Cambridge",Wellcome Sanger Institute for the COVID-19 Genomics UK Consortium,Luke W Meredith et al
EPI_ISL_439575,"Department of Pathology, University of Cambridge",Wellcome Sanger Institute for the COVID-19 Genomics UK Consortium,Luke W Meredith et al
EPI_ISL_439914,"Department of Pathology, University of Cambridge",Wellcome Sanger Institute for the COVID-19 Genomics UK Consortium,Luke W Meredith et al
EPI_ISL_439535,"Department of Pathology, University of Cambridge",Wellcome Sanger Institute for the COVID-19 Genomics UK Consortium,Luke W Meredith et al
EPI_ISL_439908,"Department of Pathology, University of Cambridge",Wellcome Sanger Institute for the COVID-19 Genomics UK Consortium,Luke W Meredith et al
EPI_ISL_439948,"Department of Pathology, University of Cambridge",Wellcome Sanger Institute for the COVID-19 Genomics UK Consortium,Luke W Meredith et al
EPI_ISL_439904,"Department of Pathology, University of Cambridge",Wellcome Sanger Institute for the COVID-19 Genomics UK Consortium,Luke W Meredith et al
EPI_ISL_439542,"Department of Pathology, University of Cambridge",Wellcome Sanger Institute for the COVID-19 Genomics UK Consortium,Luke W Meredith et al
EPI_ISL_439642,"Department of Pathology, University of Cambridge",Wellcome Sanger Institute for the COVID-19 Genomics UK Consortium,Luke W Meredith et al
EPI_ISL_439636,"Department of Pathology, University of Cambridge",Wellcome Sanger Institute for the COVID-19 Genomics UK Consortium,Luke W Meredith et al
EPI_ISL_439584,"Department of Pathology, University of Cambridge",Wellcome Sanger Institute for the COVID-19 Genomics UK Consortium,Luke W Meredith et al
EPI_ISL_439940,"Department of Pathology, University of Cambridge",Wellcome Sanger Institute for the COVID-19 Genomics UK Consortium,Luke W Meredith et al
EPI_ISL_439621,"Department of Pathology, University of Cambridge",Wellcome Sanger Institute for the COVID-19 Genomics UK Consortium,Luke W Meredith et al
EPI_ISL_439552,"Department of Pathology, University of Cambridge",Wellcome Sanger Institute for the COVID-19 Genomics UK Consortium,Luke W Meredith et al
EPI_ISL_439596,"Department of Pathology, University of Cambridge",Wellcome Sanger Institute for the COVID-19 Genomics UK Consortium,Luke W Meredith et al
EPI_ISL_439540,"Department of Pathology, University of Cambridge",Wellcome Sanger Institute for the COVID-19 Genomics UK Consortium,Luke W Meredith et al
EPI_ISL_439895,"Department of Pathology, University of Cambridge",Wellcome Sanger Institute for the COVID-19 Genomics UK Consortium,Luke W Meredith et al
EPI_ISL_439943,"Department of Pathology, University of Cambridge",Wellcome Sanger Institute for the COVID-19 Genomics UK Consortium,Luke W Meredith et al
EPI_ISL_439572,"Department of Pathology, University of Cambridge",Wellcome Sanger Institute for the COVID-19 Genomics UK Consortium,Luke W Meredith et al
EPI_ISL_439632,"Department of Pathology, University of Cambridge",Wellcome Sanger Institute for the COVID-19 Genomics UK Consortium,Luke W Meredith et al
EPI_ISL_439600,"Department of Pathology, University of Cambridge",Wellcome Sanger Institute for the COVID-19 Genomics UK Consortium,Luke W Meredith et al
EPI_ISL_439875,"Department of Pathology, University of Cambridge",Wellcome Sanger Institute for the COVID-19 Genomics UK Consortium,Luke W Meredith et al
EPI_ISL_439615,"Department of Pathology, University of Cambridge",Wellcome Sanger Institute for the COVID-19 Genomics UK Consortium,Luke W Meredith et al
EPI_ISL_439634,"Department of Pathology, University of Cambridge",Wellcome Sanger Institute for the COVID-19 Genomics UK Consortium,Luke W Meredith et al
EPI_ISL_439541,"Department of Pathology, University of Cambridge",Wellcome Sanger Institute for the COVID-19 Genomics UK Consortium,Luke W Meredith et al
EPI_ISL_439938,"Department of Pathology, University of Cambridge",Wellcome Sanger Institute for the COVID-19 Genomics UK Consortium,Luke W Meredith et al
EPI_ISL_439945,"Department of Pathology, University of Cambridge",Wellcome Sanger Institute for the COVID-19 Genomics UK Consortium,Luke W Meredith et al
EPI_ISL_439921,"Department of Pathology, University of Cambridge",Wellcome Sanger Institute for the COVID-19 Genomics UK Consortium,Luke W Meredith et al
EPI_ISL_439889,"Department of Pathology, University of Cambridge",Wellcome Sanger Institute for the COVID-19 Genomics UK Consortium,Luke W Meredith et al
EPI_ISL_439616,"Department of Pathology, University of Cambridge",Wellcome Sanger Institute for the COVID-19 Genomics UK Consortium,Luke W Meredith et al
EPI_ISL_439905,"Department of Pathology, University of Cambridge",Wellcome Sanger Institute for the COVID-19 Genomics UK Consortium,Luke W Meredith et al
EPI_ISL_439920,"Department of Pathology, University of Cambridge",Wellcome Sanger Institute for the COVID-19 Genomics UK Consortium,Luke W Meredith et al
EPI_ISL_439898,"Department of Pathology, University of Cambridge",Wellcome Sanger Institute for the COVID-19 Genomics UK Consortium,Luke W Meredith et al
EPI_ISL_439628,"Department of Pathology, University of Cambridge",Wellcome Sanger Institute for the COVID-19 Genomics UK Consortium,Luke W Meredith et al
EPI_ISL_439906,"Department of Pathology, University of Cambridge",Wellcome Sanger Institute for the COVID-19 Genomics UK Consortium,Luke W Meredith et al
EPI_ISL_439533,"Department of Pathology, University of Cambridge",Wellcome Sanger Institute for the COVID-19 Genomics UK Consortium,Luke W Meredith et al
EPI_ISL_439648,"Department of Pathology, University of Cambridge",Wellcome Sanger Institute for the COVID-19 Genomics UK Consortium,Luke W Meredith et al
EPI_ISL_439643,"Department of Pathology, University of Cambridge",Wellcome Sanger Institute for the COVID-19 Genomics UK Consortium,Luke W Meredith et al
EPI_ISL_439926,"Department of Pathology, University of Cambridge",Wellcome Sanger Institute for the COVID-19 Genomics UK Consortium,Luke W Meredith et al
EPI_ISL_439570,"Department of Pathology, University of Cambridge",Wellcome Sanger Institute for the COVID-19 Genomics UK Consortium,Luke W Meredith et al
EPI_ISL_439939,"Department of Pathology, University of Cambridge",Wellcome Sanger Institute for the COVID-19 Genomics UK Consortium,Luke W Meredith et al
EPI_ISL_439897,"Department of Pathology, University of Cambridge",Wellcome Sanger Institute for the COVID-19 Genomics UK Consortium,Luke W Meredith et al
EPI_ISL_439574,"Department of Pathology, University of Cambridge",Wellcome Sanger Institute for the COVID-19 Genomics UK Consortium,Luke W Meredith et al
EPI_ISL_439609,"Department of Pathology, University of Cambridge",Wellcome Sanger Institute for the COVID-19 Genomics UK Consortium,Luke W Meredith et al
EPI_ISL_439604,"Department of Pathology, University of Cambridge",Wellcome Sanger Institute for the COVID-19 Genomics UK Consortium,Luke W Meredith et al
EPI_ISL_439613,"Department of Pathology, University of Cambridge",Wellcome Sanger Institute for the COVID-19 Genomics UK Consortium,Luke W Meredith et al
EPI_ISL_439879,"Department of Pathology, University of Cambridge",Wellcome Sanger Institute for the COVID-19 Genomics UK Consortium,Luke W Meredith et al
EPI_ISL_439884,"Department of Pathology, University of Cambridge",Wellcome Sanger Institute for the COVID-19 Genomics UK Consortium,Luke W Meredith et al
EPI_ISL_439882,"Department of Pathology, University of Cambridge",Wellcome Sanger Institute for the COVID-19 Genomics UK Consortium,Luke W Meredith et al
EPI_ISL_439658,"Department of Pathology, University of Cambridge",Wellcome Sanger Institute for the COVID-19 Genomics UK Consortium,Luke W Meredith et al
EPI_ISL_439645,"Department of Pathology, University of Cambridge",Wellcome Sanger Institute for the COVID-19 Genomics UK Consortium,Luke W Meredith et al
EPI_ISL_439635,"Department of Pathology, University of Cambridge",Wellcome Sanger Institute for the COVID-19 Genomics UK Consortium,Luke W Meredith et al
EPI_ISL_439644,"Department of Pathology, University of Cambridge",Wellcome Sanger Institute for the COVID-19 Genomics UK Consortium,Luke W Meredith et al
EPI_ISL_439922,"Department of Pathology, University of Cambridge",Wellcome Sanger Institute for the COVID-19 Genomics UK Consortium,Luke W Meredith et al
EPI_ISL_439881,"Department of Pathology, University of Cambridge",Wellcome Sanger Institute for the COVID-19 Genomics UK Consortium,Luke W Meredith et al
EPI_ISL_439638,"Department of Pathology, University of Cambridge",Wellcome Sanger Institute for the COVID-19 Genomics UK Consortium,Luke W Meredith et al
EPI_ISL_439565,"Department of Pathology, University of Cambridge",Wellcome Sanger Institute for the COVID-19 Genomics UK Consortium,Luke W Meredith et al
EPI_ISL_439573,"Department of Pathology, University of Cambridge",Wellcome Sanger Institute for the COVID-19 Genomics UK Consortium,Luke W Meredith et al
EPI_ISL_439538,"Department of Pathology, University of Cambridge",Wellcome Sanger Institute for the COVID-19 Genomics UK Consortium,Luke W Meredith et al
EPI_ISL_439580,"Department of Pathology, University of Cambridge",Wellcome Sanger Institute for the COVID-19 Genomics UK Consortium,Luke W Meredith et al
EPI_ISL_439928,"Department of Pathology, University of Cambridge",Wellcome Sanger Institute for the COVID-19 Genomics UK Consortium,Luke W Meredith et al
EPI_ISL_439597,"Department of Pathology, University of Cambridge",Wellcome Sanger Institute for the COVID-19 Genomics UK Consortium,Luke W Meredith et al
EPI_ISL_439949,"Department of Pathology, University of Cambridge",Wellcome Sanger Institute for the COVID-19 Genomics UK Consortium,Luke W Meredith et al
EPI_ISL_439606,"Department of Pathology, University of Cambridge",Wellcome Sanger Institute for the COVID-19 Genomics UK Consortium,Luke W Meredith et al
EPI_ISL_439591,"Department of Pathology, University of Cambridge",Wellcome Sanger Institute for the COVID-19 Genomics UK Consortium,Luke W Meredith et al
EPI_ISL_439537,"Department of Pathology, University of Cambridge",Wellcome Sanger Institute for the COVID-19 Genomics UK Consortium,Luke W Meredith et al
EPI_ISL_439931,"Department of Pathology, University of Cambridge",Wellcome Sanger Institute for the COVID-19 Genomics UK Consortium,Luke W Meredith et al
EPI_ISL_439630,"Department of Pathology, University of Cambridge",Wellcome Sanger Institute for the COVID-19 Genomics UK Consortium,Luke W Meredith et al
EPI_ISL_439912,"Department of Pathology, University of Cambridge",Wellcome Sanger Institute for the COVID-19 Genomics UK Consortium,Luke W Meredith et al
EPI_ISL_439872,"Department of Pathology, University of Cambridge",Wellcome Sanger Institute for the COVID-19 Genomics UK Consortium,Luke W Meredith et al
EPI_ISL_439639,"Department of Pathology, University of Cambridge",Wellcome Sanger Institute for the COVID-19 Genomics UK Consortium,Luke W Meredith et al
EPI_ISL_439941,"Department of Pathology, University of Cambridge",Wellcome Sanger Institute for the COVID-19 Genomics UK Consortium,Luke W Meredith et al
EPI_ISL_439874,"Department of Pathology, University of Cambridge",Wellcome Sanger Institute for the COVID-19 Genomics UK Consortium,Luke W Meredith et al
EPI_ISL_439569,"Department of Pathology, University of Cambridge",Wellcome Sanger Institute for the COVID-19 Genomics UK Consortium,Luke W Meredith et al
EPI_ISL_439913,"Department of Pathology, University of Cambridge",Wellcome Sanger Institute for the COVID-19 Genomics UK Consortium,Luke W Meredith et al
EPI_ISL_439561,"Department of Pathology, University of Cambridge",Wellcome Sanger Institute for the COVID-19 Genomics UK Consortium,Luke W Meredith et al
EPI_ISL_439909,"Department of Pathology, University of Cambridge",Wellcome Sanger Institute for the COVID-19 Genomics UK Consortium,Luke W Meredith et al
EPI_ISL_439890,"Department of Pathology, University of Cambridge",Wellcome Sanger Institute for the COVID-19 Genomics UK Consortium,Luke W Meredith et al
EPI_ISL_439594,"Department of Pathology, University of Cambridge",Wellcome Sanger Institute for the COVID-19 Genomics UK Consortium,Luke W Meredith et al
EPI_ISL_439562,"Department of Pathology, University of Cambridge",Wellcome Sanger Institute for the COVID-19 Genomics UK Consortium,Luke W Meredith et al
EPI_ISL_439863,"Department of Pathology, University of Cambridge",Wellcome Sanger Institute for the COVID-19 Genomics UK Consortium,Luke W Meredith et al
EPI_ISL_439566,"Department of Pathology, University of Cambridge",Wellcome Sanger Institute for the COVID-19 Genomics UK Consortium,Luke W Meredith et al
EPI_ISL_439888,"Department of Pathology, University of Cambridge",Wellcome Sanger Institute for the COVID-19 Genomics UK Consortium,Luke W Meredith et al
EPI_ISL_439568,"Department of Pathology, University of Cambridge",Wellcome Sanger Institute for the COVID-19 Genomics UK Consortium,Luke W Meredith et al
EPI_ISL_439588,"Department of Pathology, University of Cambridge",Wellcome Sanger Institute for the COVID-19 Genomics UK Consortium,Luke W Meredith et al
EPI_ISL_439900,"Department of Pathology, University of Cambridge",Wellcome Sanger Institute for the COVID-19 Genomics UK Consortium,Luke W Meredith et al
EPI_ISL_439579,"Department of Pathology, University of Cambridge",Wellcome Sanger Institute for the COVID-19 Genomics UK Consortium,Luke W Meredith et al
EPI_ISL_439558,"Department of Pathology, University of Cambridge",Wellcome Sanger Institute for the COVID-19 Genomics UK Consortium,Luke W Meredith et al
EPI_ISL_439883,"Department of Pathology, University of Cambridge",Wellcome Sanger Institute for the COVID-19 Genomics UK Consortium,Luke W Meredith et al
EPI_ISL_439556,"Department of Pathology, University of Cambridge",Wellcome Sanger Institute for the COVID-19 Genomics UK Consortium,Luke W Meredith et al
EPI_ISL_439893,"Department of Pathology, University of Cambridge",Wellcome Sanger Institute for the COVID-19 Genomics UK Consortium,Luke W Meredith et al
EPI_ISL_439641,"Department of Pathology, University of Cambridge",Wellcome Sanger Institute for the COVID-19 Genomics UK Consortium,Luke W Meredith et al
EPI_ISL_439868,"Department of Pathology, University of Cambridge",Wellcome Sanger Institute for the COVID-19 Genomics UK Consortium,Luke W Meredith et al
EPI_ISL_439937,"Department of Pathology, University of Cambridge",Wellcome Sanger Institute for the COVID-19 Genomics UK Consortium,Luke W Meredith et al
EPI_ISL_439614,"Department of Pathology, University of Cambridge",Wellcome Sanger Institute for the COVID-19 Genomics UK Consortium,Luke W Meredith et al
EPI_ISL_439865,"Department of Pathology, University of Cambridge",Wellcome Sanger Institute for the COVID-19 Genomics UK Consortium,Luke W Meredith et al
EPI_ISL_439871,"Department of Pathology, University of Cambridge",Wellcome Sanger Institute for the COVID-19 Genomics UK Consortium,Luke W Meredith et al
EPI_ISL_439915,"Department of Pathology, University of Cambridge",Wellcome Sanger Institute for the COVID-19 Genomics UK Consortium,Luke W Meredith et al
EPI_ISL_439553,"Department of Pathology, University of Cambridge",Wellcome Sanger Institute for the COVID-19 Genomics UK Consortium,Luke W Meredith et al
EPI_ISL_439583,"Department of Pathology, University of Cambridge",Wellcome Sanger Institute for the COVID-19 Genomics UK Consortium,Luke W Meredith et al
EPI_ISL_440003,"Department of Pathology, University of Cambridge",Wellcome Sanger Institute for the COVID-19 Genomics UK Consortium,Luke W Meredith et al
EPI_ISL_440064,"Department of Pathology, University of Cambridge",Wellcome Sanger Institute for the COVID-19 Genomics UK Consortium,Luke W Meredith et al
EPI_ISL_440057,"Department of Pathology, University of Cambridge",Wellcome Sanger Institute for the COVID-19 Genomics UK Consortium,Luke W Meredith et al
EPI_ISL_440096,"Department of Pathology, University of Cambridge",Wellcome Sanger Institute for the COVID-19 Genomics UK Consortium,Luke W Meredith et al
EPI_ISL_439989,"Department of Pathology, University of Cambridge",Wellcome Sanger Institute for the COVID-19 Genomics UK Consortium,Luke W Meredith et al
EPI_ISL_440076,"Department of Pathology, University of Cambridge",Wellcome Sanger Institute for the COVID-19 Genomics UK Consortium,Luke W Meredith et al
EPI_ISL_440017,"Department of Pathology, University of Cambridge",Wellcome Sanger Institute for the COVID-19 Genomics UK Consortium,Luke W Meredith et al
EPI_ISL_440012,"Department of Pathology, University of Cambridge",Wellcome Sanger Institute for the COVID-19 Genomics UK Consortium,Luke W Meredith et al
EPI_ISL_440082,"Department of Pathology, University of Cambridge",Wellcome Sanger Institute for the COVID-19 Genomics UK Consortium,Luke W Meredith et al
EPI_ISL_439996,"Department of Pathology, University of Cambridge",Wellcome Sanger Institute for the COVID-19 Genomics UK Consortium,Luke W Meredith et al
EPI_ISL_440083,"Department of Pathology, University of Cambridge",Wellcome Sanger Institute for the COVID-19 Genomics UK Consortium,Luke W Meredith et al
EPI_ISL_440059,"Department of Pathology, University of Cambridge",Wellcome Sanger Institute for the COVID-19 Genomics UK Consortium,Luke W Meredith et al
EPI_ISL_440077,"Department of Pathology, University of Cambridge",Wellcome Sanger Institute for the COVID-19 Genomics UK Consortium,Luke W Meredith et al
```
