## Supplementary material for "Establishment & lineage dynamics of the SARS-CoV-2 epidemic in the UK": GISAID acknowledgments table (part 3 of 7)

```
EPI_ISL_439963,"Department of Pathology, University of Cambridge",Wellcome Sanger Institute for the COVID-19 Genomics UK Consortium,Luke W Meredith et al
EPI_ISL_440024,"Department of Pathology, University of Cambridge",Wellcome Sanger Institute for the COVID-19 Genomics UK Consortium,Luke W Meredith et al
EPI_ISL_439975,"Department of Pathology, University of Cambridge",Wellcome Sanger Institute for the COVID-19 Genomics UK Consortium,Luke W Meredith et al
EPI_ISL_440010,"Department of Pathology, University of Cambridge",Wellcome Sanger Institute for the COVID-19 Genomics UK Consortium,Luke W Meredith et al
EPI_ISL_440046,"Department of Pathology, University of Cambridge",Wellcome Sanger Institute for the COVID-19 Genomics UK Consortium,Luke W Meredith et al
EPI_ISL_440030,"Department of Pathology, University of Cambridge",Wellcome Sanger Institute for the COVID-19 Genomics UK Consortium,Luke W Meredith et al
EPI_ISL_440040,"Department of Pathology, University of Cambridge",Wellcome Sanger Institute for the COVID-19 Genomics UK Consortium,Luke W Meredith et al
EPI_ISL_440125,"Department of Pathology, University of Cambridge",Wellcome Sanger Institute for the COVID-19 Genomics UK Consortium,Luke W Meredith et al
EPI_ISL_440048,"Department of Pathology, University of Cambridge",Wellcome Sanger Institute for the COVID-19 Genomics UK Consortium,Luke W Meredith et al
EPI_ISL_439991,"Department of Pathology, University of Cambridge",Wellcome Sanger Institute for the COVID-19 Genomics UK Consortium,Luke W Meredith et al
EPI_ISL_440099,"Department of Pathology, University of Cambridge",Wellcome Sanger Institute for the COVID-19 Genomics UK Consortium,Luke W Meredith et al
EPI_ISL_440072,"Department of Pathology, University of Cambridge",Wellcome Sanger Institute for the COVID-19 Genomics UK Consortium,Luke W Meredith et al
EPI_ISL_440120,"Department of Pathology, University of Cambridge",Wellcome Sanger Institute for the COVID-19 Genomics UK Consortium,Luke W Meredith et al
EPI_ISL_440079,"Department of Pathology, University of Cambridge",Wellcome Sanger Institute for the COVID-19 Genomics UK Consortium,Luke W Meredith et al
EPI_ISL_440062,"Department of Pathology, University of Cambridge",Wellcome Sanger Institute for the COVID-19 Genomics UK Consortium,Luke W Meredith et al
EPI_ISL_439958,"Department of Pathology, University of Cambridge",Wellcome Sanger Institute for the COVID-19 Genomics UK Consortium,Luke W Meredith et al
EPI_ISL_440121,"Department of Pathology, University of Cambridge",Wellcome Sanger Institute for the COVID-19 Genomics UK Consortium,Luke W Meredith et al
EPI_ISL_440009,"Department of Pathology, University of Cambridge",Wellcome Sanger Institute for the COVID-19 Genomics UK Consortium,Luke W Meredith et al
EPI_ISL_440034,"Department of Pathology, University of Cambridge",Wellcome Sanger Institute for the COVID-19 Genomics UK Consortium,Luke W Meredith et al
EPI_ISL_440045,"Department of Pathology, University of Cambridge",Wellcome Sanger Institute for the COVID-19 Genomics UK Consortium,Luke W Meredith et al
EPI_ISL_440112,"Department of Pathology, University of Cambridge",Wellcome Sanger Institute for the COVID-19 Genomics UK Consortium,Luke W Meredith et al
EPI_ISL_440108,"Department of Pathology, University of Cambridge",Wellcome Sanger Institute for the COVID-19 Genomics UK Consortium,Luke W Meredith et al
EPI_ISL_440011,"Department of Pathology, University of Cambridge",Wellcome Sanger Institute for the COVID-19 Genomics UK Consortium,Luke W Meredith et al
EPI_ISL_439999,"Department of Pathology, University of Cambridge",Wellcome Sanger Institute for the COVID-19 Genomics UK Consortium,Luke W Meredith et al
EPI_ISL_440066,"Department of Pathology, University of Cambridge",Wellcome Sanger Institute for the COVID-19 Genomics UK Consortium,Luke W Meredith et al
EPI_ISL_440044,"Department of Pathology, University of Cambridge",Wellcome Sanger Institute for the COVID-19 Genomics UK Consortium,Luke W Meredith et al
EPI_ISL_439968,"Department of Pathology, University of Cambridge",Wellcome Sanger Institute for the COVID-19 Genomics UK Consortium,Luke W Meredith et al
EPI_ISL_440122,"Department of Pathology, University of Cambridge",Wellcome Sanger Institute for the COVID-19 Genomics UK Consortium,Luke W Meredith et al
EPI_ISL_440088,"Department of Pathology, University of Cambridge",Wellcome Sanger Institute for the COVID-19 Genomics UK Consortium,Luke W Meredith et al
EPI_ISL_440075,"Department of Pathology, University of Cambridge",Wellcome Sanger Institute for the COVID-19 Genomics UK Consortium,Luke W Meredith et al
EPI_ISL_439993,"Department of Pathology, University of Cambridge",Wellcome Sanger Institute for the COVID-19 Genomics UK Consortium,Luke W Meredith et al
EPI_ISL_440049,"Department of Pathology, University of Cambridge",Wellcome Sanger Institute for the COVID-19 Genomics UK Consortium,Luke W Meredith et al
EPI_ISL_440061,"Department of Pathology, University of Cambridge",Wellcome Sanger Institute for the COVID-19 Genomics UK Consortium,Luke W Meredith et al
EPI_ISL_440078,"Department of Pathology, University of Cambridge",Wellcome Sanger Institute for the COVID-19 Genomics UK Consortium,Luke W Meredith et al
EPI_ISL_440074,"Department of Pathology, University of Cambridge",Wellcome Sanger Institute for the COVID-19 Genomics UK Consortium,Luke W Meredith et al
EPI_ISL_440080,"Department of Pathology, University of Cambridge",Wellcome Sanger Institute for the COVID-19 Genomics UK Consortium,Luke W Meredith et al
EPI_ISL_439990,"Department of Pathology, University of Cambridge",Wellcome Sanger Institute for the COVID-19 Genomics UK Consortium,Luke W Meredith et al
EPI_ISL_440055,"Department of Pathology, University of Cambridge",Wellcome Sanger Institute for the COVID-19 Genomics UK Consortium,Luke W Meredith et al
EPI_ISL_439956,"Department of Pathology, University of Cambridge",Wellcome Sanger Institute for the COVID-19 Genomics UK Consortium,Luke W Meredith et al
EPI_ISL_439954,"Department of Pathology, University of Cambridge",Wellcome Sanger Institute for the COVID-19 Genomics UK Consortium,Luke W Meredith et al
EPI_ISL_440069,"Department of Pathology, University of Cambridge",Wellcome Sanger Institute for the COVID-19 Genomics UK Consortium,Luke W Meredith et al
EPI_ISL_440097,"Department of Pathology, University of Cambridge",Wellcome Sanger Institute for the COVID-19 Genomics UK Consortium,Luke W Meredith et al
EPI_ISL_440254,"Department of Pathology, University of Cambridge",Wellcome Sanger Institute for the COVID-19 Genomics UK Consortium,Luke W Meredith et al
EPI_ISL_440295,"Department of Pathology, University of Cambridge",Wellcome Sanger Institute for the COVID-19 Genomics UK Consortium,Luke W Meredith et al
EPI_ISL_440188,"Department of Pathology, University of Cambridge",Wellcome Sanger Institute for the COVID-19 Genomics UK Consortium,Luke W Meredith et al
EPI_ISL_440209,"Department of Pathology, University of Cambridge",Wellcome Sanger Institute for the COVID-19 Genomics UK Consortium,Luke W Meredith et al
EPI_ISL_440182,"Department of Pathology, University of Cambridge",Wellcome Sanger Institute for the COVID-19 Genomics UK Consortium,Luke W Meredith et al
EPI_ISL_440171,"Department of Pathology, University of Cambridge",Wellcome Sanger Institute for the COVID-19 Genomics UK Consortium,Luke W Meredith et al
EPI_ISL_440263,"Department of Pathology, University of Cambridge",Wellcome Sanger Institute for the COVID-19 Genomics UK Consortium,Luke W Meredith et al
EPI_ISL_440161,"Department of Pathology, University of Cambridge",Wellcome Sanger Institute for the COVID-19 Genomics UK Consortium,Luke W Meredith et al
EPI_ISL_440150,"Department of Pathology, University of Cambridge",Wellcome Sanger Institute for the COVID-19 Genomics UK Consortium,Luke W Meredith et al
EPI_ISL_440279,"Department of Pathology, University of Cambridge",Wellcome Sanger Institute for the COVID-19 Genomics UK Consortium,Luke W Meredith et al
EPI_ISL_440193,"Department of Pathology, University of Cambridge",Wellcome Sanger Institute for the COVID-19 Genomics UK Consortium,Luke W Meredith et al
EPI_ISL_440144,"Department of Pathology, University of Cambridge",Wellcome Sanger Institute for the COVID-19 Genomics UK Consortium,Luke W Meredith et al
EPI_ISL_440293,"Department of Pathology, University of Cambridge",Wellcome Sanger Institute for the COVID-19 Genomics UK Consortium,Luke W Meredith et al
EPI_ISL_440226,"Department of Pathology, University of Cambridge",Wellcome Sanger Institute for the COVID-19 Genomics UK Consortium,Luke W Meredith et al
EPI_ISL_440239,"Department of Pathology, University of Cambridge",Wellcome Sanger Institute for the COVID-19 Genomics UK Consortium,Luke W Meredith et al
EPI_ISL_440169,"Department of Pathology, University of Cambridge",Wellcome Sanger Institute for the COVID-19 Genomics UK Consortium,Luke W Meredith et al
EPI_ISL_440208,"Department of Pathology, University of Cambridge",Wellcome Sanger Institute for the COVID-19 Genomics UK Consortium,Luke W Meredith et al
EPI_ISL_440237,"Department of Pathology, University of Cambridge",Wellcome Sanger Institute for the COVID-19 Genomics UK Consortium,Luke W Meredith et al
EPI_ISL_440179,"Department of Pathology, University of Cambridge",Wellcome Sanger Institute for the COVID-19 Genomics UK Consortium,Luke W Meredith et al
EPI_ISL_440146,"Department of Pathology, University of Cambridge",Wellcome Sanger Institute for the COVID-19 Genomics UK Consortium,Luke W Meredith et al
EPI_ISL_440129,"Department of Pathology, University of Cambridge",Wellcome Sanger Institute for the COVID-19 Genomics UK Consortium,Luke W Meredith et al
EPI_ISL_440246,"Department of Pathology, University of Cambridge",Wellcome Sanger Institute for the COVID-19 Genomics UK Consortium,Luke W Meredith et al
EPI_ISL_440180,"Department of Pathology, University of Cambridge",Wellcome Sanger Institute for the COVID-19 Genomics UK Consortium,Luke W Meredith et al
EPI_ISL_440240,"Department of Pathology, University of Cambridge",Wellcome Sanger Institute for the COVID-19 Genomics UK Consortium,Luke W Meredith et al
EPI_ISL_440133,"Department of Pathology, University of Cambridge",Wellcome Sanger Institute for the COVID-19 Genomics UK Consortium,Luke W Meredith et al
EPI_ISL_440297,"Department of Pathology, University of Cambridge",Wellcome Sanger Institute for the COVID-19 Genomics UK Consortium,Luke W Meredith et al
EPI_ISL_440177,"Department of Pathology, University of Cambridge",Wellcome Sanger Institute for the COVID-19 Genomics UK Consortium,Luke W Meredith et al
EPI_ISL_440207,"Department of Pathology, University of Cambridge",Wellcome Sanger Institute for the COVID-19 Genomics UK Consortium,Luke W Meredith et al
EPI_ISL_440264,"Department of Pathology, University of Cambridge",Wellcome Sanger Institute for the COVID-19 Genomics UK Consortium,Luke W Meredith et al
EPI_ISL_440283,"Department of Pathology, University of Cambridge",Wellcome Sanger Institute for the COVID-19 Genomics UK Consortium,Luke W Meredith et al
EPI_ISL_440271,"Department of Pathology, University of Cambridge",Wellcome Sanger Institute for the COVID-19 Genomics UK Consortium,Luke W Meredith et al
EPI_ISL_440203,"Department of Pathology, University of Cambridge",Wellcome Sanger Institute for the COVID-19 Genomics UK Consortium,Luke W Meredith et al
EPI_ISL_440143,"Department of Pathology, University of Cambridge",Wellcome Sanger Institute for the COVID-19 Genomics UK Consortium,Luke W Meredith et al
EPI_ISL_440195,"Department of Pathology, University of Cambridge",Wellcome Sanger Institute for the COVID-19 Genomics UK Consortium,Luke W Meredith et al
EPI_ISL_440282,"Department of Pathology, University of Cambridge",Wellcome Sanger Institute for the COVID-19 Genomics UK Consortium,Luke W Meredith et al
EPI_ISL_440170,"Department of Pathology, University of Cambridge",Wellcome Sanger Institute for the COVID-19 Genomics UK Consortium,Luke W Meredith et al
EPI_ISL_440287,"Department of Pathology, University of Cambridge",Wellcome Sanger Institute for the COVID-19 Genomics UK Consortium,Luke W Meredith et al
EPI_ISL_440217,"Department of Pathology, University of Cambridge",Wellcome Sanger Institute for the COVID-19 Genomics UK Consortium,Luke W Meredith et al
EPI_ISL_440132,"Department of Pathology, University of Cambridge",Wellcome Sanger Institute for the COVID-19 Genomics UK Consortium,Luke W Meredith et al
EPI_ISL_440278,"Department of Pathology, University of Cambridge",Wellcome Sanger Institute for the COVID-19 Genomics UK Consortium,Luke W Meredith et al
EPI_ISL_440184,"Department of Pathology, University of Cambridge",Wellcome Sanger Institute for the COVID-19 Genomics UK Consortium,Luke W Meredith et al
EPI_ISL_440267,"Department of Pathology, University of Cambridge",Wellcome Sanger Institute for the COVID-19 Genomics UK Consortium,Luke W Meredith et al
EPI_ISL_440152,"Department of Pathology, University of Cambridge",Wellcome Sanger Institute for the COVID-19 Genomics UK Consortium,Luke W Meredith et al
EPI_ISL_440300,"Department of Pathology, University of Cambridge",Wellcome Sanger Institute for the COVID-19 Genomics UK Consortium,Luke W Meredith et al
EPI_ISL_440244,"Department of Pathology, University of Cambridge",Wellcome Sanger Institute for the COVID-19 Genomics UK Consortium,Luke W Meredith et al
EPI_ISL_440301,"Department of Pathology, University of Cambridge",Wellcome Sanger Institute for the COVID-19 Genomics UK Consortium,Luke W Meredith et al
EPI_ISL_440257,"Department of Pathology, University of Cambridge",Wellcome Sanger Institute for the COVID-19 Genomics UK Consortium,Luke W Meredith et al
EPI_ISL_440268,"Department of Pathology, University of Cambridge",Wellcome Sanger Institute for the COVID-19 Genomics UK Consortium,Luke W Meredith et al
EPI_ISL_440109,"Department of Pathology, University of Cambridge",Wellcome Sanger Institute for the COVID-19 Genomics UK Consortium,Luke W Meredith et al
EPI_ISL_439980,"Department of Pathology, University of Cambridge",Wellcome Sanger Institute for the COVID-19 Genomics UK Consortium,Luke W Meredith et al
EPI_ISL_439977,"Department of Pathology, University of Cambridge",Wellcome Sanger Institute for the COVID-19 Genomics UK Consortium,Luke W Meredith et al
EPI_ISL_440089,"Department of Pathology, University of Cambridge",Wellcome Sanger Institute for the COVID-19 Genomics UK Consortium,Luke W Meredith et al
EPI_ISL_440110,"Department of Pathology, University of Cambridge",Wellcome Sanger Institute for the COVID-19 Genomics UK Consortium,Luke W Meredith et al
EPI_ISL_440259,"Department of Pathology, University of Cambridge",Wellcome Sanger Institute for the COVID-19 Genomics UK Consortium,Luke W Meredith et al
EPI_ISL_440117,"Department of Pathology, University of Cambridge",Wellcome Sanger Institute for the COVID-19 Genomics UK Consortium,Luke W Meredith et al
EPI_ISL_439961,"Department of Pathology, University of Cambridge",Wellcome Sanger Institute for the COVID-19 Genomics UK Consortium,Luke W Meredith et al
EPI_ISL_439995,"Department of Pathology, University of Cambridge",Wellcome Sanger Institute for the COVID-19 Genomics UK Consortium,Luke W Meredith et al
EPI_ISL_440296,"Department of Pathology, University of Cambridge",Wellcome Sanger Institute for the COVID-19 Genomics UK Consortium,Luke W Meredith et al
EPI_ISL_440181,"Department of Pathology, University of Cambridge",Wellcome Sanger Institute for the COVID-19 Genomics UK Consortium,Luke W Meredith et al
EPI_ISL_440025,"Department of Pathology, University of Cambridge",Wellcome Sanger Institute for the COVID-19 Genomics UK Consortium,Luke W Meredith et al
EPI_ISL_439994,"Department of Pathology, University of Cambridge",Wellcome Sanger Institute for the COVID-19 Genomics UK Consortium,Luke W Meredith et al
EPI_ISL_440041,"Department of Pathology, University of Cambridge",Wellcome Sanger Institute for the COVID-19 Genomics UK Consortium,Luke W Meredith et al
EPI_ISL_440086,"Department of Pathology, University of Cambridge",Wellcome Sanger Institute for the COVID-19 Genomics UK Consortium,Luke W Meredith et al
EPI_ISL_440290,"Department of Pathology, University of Cambridge",Wellcome Sanger Institute for the COVID-19 Genomics UK Consortium,Luke W Meredith et al
EPI_ISL_440231,"Department of Pathology, University of Cambridge",Wellcome Sanger Institute for the COVID-19 Genomics UK Consortium,Luke W Meredith et al
EPI_ISL_440280,"Department of Pathology, University of Cambridge",Wellcome Sanger Institute for the COVID-19 Genomics UK Consortium,Luke W Meredith et al
EPI_ISL_440202,"Department of Pathology, University of Cambridge",Wellcome Sanger Institute for the COVID-19 Genomics UK Consortium,Luke W Meredith et al
EPI_ISL_439997,"Department of Pathology, University of Cambridge",Wellcome Sanger Institute for the COVID-19 Genomics UK Consortium,Luke W Meredith et al
EPI_ISL_440104,"Department of Pathology, University of Cambridge",Wellcome Sanger Institute for the COVID-19 Genomics UK Consortium,Luke W Meredith et al
EPI_ISL_440107,"Department of Pathology, University of Cambridge",Wellcome Sanger Institute for the COVID-19 Genomics UK Consortium,Luke W Meredith et al
EPI_ISL_440258,"Department of Pathology, University of Cambridge",Wellcome Sanger Institute for the COVID-19 Genomics UK Consortium,Luke W Meredith et al
EPI_ISL_440186,"Department of Pathology, University of Cambridge",Wellcome Sanger Institute for the COVID-19 Genomics UK Consortium,Luke W Meredith et al
EPI_ISL_439970,"Department of Pathology, University of Cambridge",Wellcome Sanger Institute for the COVID-19 Genomics UK Consortium,Luke W Meredith et al
EPI_ISL_440053,"Department of Pathology, University of Cambridge",Wellcome Sanger Institute for the COVID-19 Genomics UK Consortium,Luke W Meredith et al
EPI_ISL_440060,"Department of Pathology, University of Cambridge",Wellcome Sanger Institute for the COVID-19 Genomics UK Consortium,Luke W Meredith et al
EPI_ISL_440067,"Department of Pathology, University of Cambridge",Wellcome Sanger Institute for the COVID-19 Genomics UK Consortium,Luke W Meredith et al
EPI_ISL_440284,"Department of Pathology, University of Cambridge",Wellcome Sanger Institute for the COVID-19 Genomics UK Consortium,Luke W Meredith et al
EPI_ISL_440147,"Department of Pathology, University of Cambridge",Wellcome Sanger Institute for the COVID-19 Genomics UK Consortium,Luke W Meredith et al
EPI_ISL_440164,"Department of Pathology, University of Cambridge",Wellcome Sanger Institute for the COVID-19 Genomics UK Consortium,Luke W Meredith et al
EPI_ISL_440073,"Department of Pathology, University of Cambridge",Wellcome Sanger Institute for the COVID-19 Genomics UK Consortium,Luke W Meredith et al
EPI_ISL_440155,"Department of Pathology, University of Cambridge",Wellcome Sanger Institute for the COVID-19 Genomics UK Consortium,Luke W Meredith et al
EPI_ISL_440213,"Department of Pathology, University of Cambridge",Wellcome Sanger Institute for the COVID-19 Genomics UK Consortium,Luke W Meredith et al
EPI_ISL_440015,"Department of Pathology, University of Cambridge",Wellcome Sanger Institute for the COVID-19 Genomics UK Consortium,Luke W Meredith et al
EPI_ISL_440014,"Department of Pathology, University of Cambridge",Wellcome Sanger Institute for the COVID-19 Genomics UK Consortium,Luke W Meredith et al
EPI_ISL_440234,"Department of Pathology, University of Cambridge",Wellcome Sanger Institute for the COVID-19 Genomics UK Consortium,Luke W Meredith et al
EPI_ISL_440185,"Department of Pathology, University of Cambridge",Wellcome Sanger Institute for the COVID-19 Genomics UK Consortium,Luke W Meredith et al
EPI_ISL_440159,"Department of Pathology, University of Cambridge",Wellcome Sanger Institute for the COVID-19 Genomics UK Consortium,Luke W Meredith et al
EPI_ISL_440288,"Department of Pathology, University of Cambridge",Wellcome Sanger Institute for the COVID-19 Genomics UK Consortium,Luke W Meredith et al
EPI_ISL_440197,"Department of Pathology, University of Cambridge",Wellcome Sanger Institute for the COVID-19 Genomics UK Consortium,Luke W Meredith et al
EPI_ISL_425231,"Department of Pathology, University of Cambridge",COVID-19 Genomics UK (COG-UK) Consortium,Luke W Meredith et al
EPI_ISL_425232,"Department of Pathology, University of Cambridge",COVID-19 Genomics UK (COG-UK) Consortium,Luke W Meredith et al
EPI_ISL_425233,"Department of Pathology, University of Cambridge",COVID-19 Genomics UK (COG-UK) Consortium,Luke W Meredith et al
EPI_ISL_425234,"Department of Pathology, University of Cambridge",COVID-19 Genomics UK (COG-UK) Consortium,Luke W Meredith et al
EPI_ISL_425235,"Department of Pathology, University of Cambridge",COVID-19 Genomics UK (COG-UK) Consortium,Luke W Meredith et al
EPI_ISL_425236,"Department of Pathology, University of Cambridge",COVID-19 Genomics UK (COG-UK) Consortium,Luke W Meredith et al
EPI_ISL_425237,"Department of Pathology, University of Cambridge",COVID-19 Genomics UK (COG-UK) Consortium,Luke W Meredith et al
EPI_ISL_425238,"Department of Pathology, University of Cambridge",COVID-19 Genomics UK (COG-UK) Consortium,Luke W Meredith et al
EPI_ISL_425239,"Department of Pathology, University of Cambridge",COVID-19 Genomics UK (COG-UK) Consortium,Luke W Meredith et al
EPI_ISL_425240,"Department of Pathology, University of Cambridge",COVID-19 Genomics UK (COG-UK) Consortium,Luke W Meredith et al
EPI_ISL_425241,"Department of Pathology, University of Cambridge",COVID-19 Genomics UK (COG-UK) Consortium,Luke W Meredith et al
EPI_ISL_425242,"Department of Pathology, University of Cambridge",COVID-19 Genomics UK (COG-UK) Consortium,Luke W Meredith et al
EPI_ISL_425243,"Department of Pathology, University of Cambridge",COVID-19 Genomics UK (COG-UK) Consortium,Luke W Meredith et al
EPI_ISL_425244,"Department of Pathology, University of Cambridge",COVID-19 Genomics UK (COG-UK) Consortium,Luke W Meredith et al
EPI_ISL_425245,"Department of Pathology, University of Cambridge",COVID-19 Genomics UK (COG-UK) Consortium,Luke W Meredith et al
EPI_ISL_425246,"Department of Pathology, University of Cambridge",COVID-19 Genomics UK (COG-UK) Consortium,Luke W Meredith et al
EPI_ISL_425247,"Department of Pathology, University of Cambridge",COVID-19 Genomics UK (COG-UK) Consortium,Luke W Meredith et al
EPI_ISL_425248,"Department of Pathology, University of Cambridge",COVID-19 Genomics UK (COG-UK) Consortium,Luke W Meredith et al
EPI_ISL_425250,"Department of Pathology, University of Cambridge",COVID-19 Genomics UK (COG-UK) Consortium,Luke W Meredith et al
EPI_ISL_425251,"Department of Pathology, University of Cambridge",COVID-19 Genomics UK (COG-UK) Consortium,Luke W Meredith et al
EPI_ISL_425253,"Department of Pathology, University of Cambridge",COVID-19 Genomics UK (COG-UK) Consortium,Luke W Meredith et al
EPI_ISL_425254,"Department of Pathology, University of Cambridge",COVID-19 Genomics UK (COG-UK) Consortium,Luke W Meredith et al
EPI_ISL_425257,"Department of Pathology, University of Cambridge",COVID-19 Genomics UK (COG-UK) Consortium,Luke W Meredith et al
EPI_ISL_425260,"Department of Pathology, University of Cambridge",COVID-19 Genomics UK (COG-UK) Consortium,Luke W Meredith et al
EPI_ISL_425261,"Department of Pathology, University of Cambridge",COVID-19 Genomics UK (COG-UK) Consortium,Luke W Meredith et al
EPI_ISL_425262,"Department of Pathology, University of Cambridge",COVID-19 Genomics UK (COG-UK) Consortium,Luke W Meredith et al
EPI_ISL_425263,"Department of Pathology, University of Cambridge",COVID-19 Genomics UK (COG-UK) Consortium,Luke W Meredith et al
EPI_ISL_425264,"Department of Pathology, University of Cambridge",COVID-19 Genomics UK (COG-UK) Consortium,Luke W Meredith et al
EPI_ISL_425265,"Department of Pathology, University of Cambridge",COVID-19 Genomics UK (COG-UK) Consortium,Luke W Meredith et al
EPI_ISL_425266,"Department of Pathology, University of Cambridge",COVID-19 Genomics UK (COG-UK) Consortium,Luke W Meredith et al
EPI_ISL_425267,"Department of Pathology, University of Cambridge",COVID-19 Genomics UK (COG-UK) Consortium,Luke W Meredith et al
EPI_ISL_425269,"Department of Pathology, University of Cambridge",COVID-19 Genomics UK (COG-UK) Consortium,Luke W Meredith et al
EPI_ISL_425270,"Department of Pathology, University of Cambridge",COVID-19 Genomics UK (COG-UK) Consortium,Luke W Meredith et al
EPI_ISL_425272,"Department of Pathology, University of Cambridge",COVID-19 Genomics UK (COG-UK) Consortium,Luke W Meredith et al
EPI_ISL_425273,"Department of Pathology, University of Cambridge",COVID-19 Genomics UK (COG-UK) Consortium,Luke W Meredith et al
EPI_ISL_425274,"Department of Pathology, University of Cambridge",COVID-19 Genomics UK (COG-UK) Consortium,Luke W Meredith et al
EPI_ISL_425275,"Department of Pathology, University of Cambridge",COVID-19 Genomics UK (COG-UK) Consortium,Luke W Meredith et al
EPI_ISL_425276,"Department of Pathology, University of Cambridge",COVID-19 Genomics UK (COG-UK) Consortium,Luke W Meredith et al
EPI_ISL_425277,"Department of Pathology, University of Cambridge",COVID-19 Genomics UK (COG-UK) Consortium,Luke W Meredith et al
EPI_ISL_425278,"Department of Pathology, University of Cambridge",COVID-19 Genomics UK (COG-UK) Consortium,Luke W Meredith et al
EPI_ISL_425279,"Department of Pathology, University of Cambridge",COVID-19 Genomics UK (COG-UK) Consortium,Luke W Meredith et al
EPI_ISL_433667,"Department of Pathology, University of Cambridge",COVID-19 Genomics UK (COG-UK) Consortium,Luke W Meredith et al
EPI_ISL_433668,"Department of Pathology, University of Cambridge",COVID-19 Genomics UK (COG-UK) Consortium,Luke W Meredith et al
EPI_ISL_433669,"Department of Pathology, University of Cambridge",COVID-19 Genomics UK (COG-UK) Consortium,Luke W Meredith et al
EPI_ISL_433672,"Department of Pathology, University of Cambridge",COVID-19 Genomics UK (COG-UK) Consortium,Luke W Meredith et al
EPI_ISL_433674,"Department of Pathology, University of Cambridge",COVID-19 Genomics UK (COG-UK) Consortium,Luke W Meredith et al
EPI_ISL_433676,"Department of Pathology, University of Cambridge",COVID-19 Genomics UK (COG-UK) Consortium,Luke W Meredith et al
EPI_ISL_433677,"Department of Pathology, University of Cambridge",COVID-19 Genomics UK (COG-UK) Consortium,Luke W Meredith et al
EPI_ISL_433680,"Department of Pathology, University of Cambridge",COVID-19 Genomics UK (COG-UK) Consortium,Luke W Meredith et al
EPI_ISL_477816,"Department of Pathology, University of Cambridge",COVID-19 Genomics UK (COG-UK) Consortium,Luke W Meredith et al
EPI_ISL_433682,"Department of Pathology, University of Cambridge",COVID-19 Genomics UK (COG-UK) Consortium,Luke W Meredith et al
EPI_ISL_433683,"Department of Pathology, University of Cambridge",COVID-19 Genomics UK (COG-UK) Consortium,Luke W Meredith et al
EPI_ISL_433684,"Department of Pathology, University of Cambridge",COVID-19 Genomics UK (COG-UK) Consortium,Luke W Meredith et al
EPI_ISL_433685,"Department of Pathology, University of Cambridge",COVID-19 Genomics UK (COG-UK) Consortium,Luke W Meredith et al
EPI_ISL_433686,"Department of Pathology, University of Cambridge",COVID-19 Genomics UK (COG-UK) Consortium,Luke W Meredith et al
EPI_ISL_433687,"Department of Pathology, University of Cambridge",COVID-19 Genomics UK (COG-UK) Consortium,Luke W Meredith et al
EPI_ISL_433688,"Department of Pathology, University of Cambridge",COVID-19 Genomics UK (COG-UK) Consortium,Luke W Meredith et al
EPI_ISL_433689,"Department of Pathology, University of Cambridge",COVID-19 Genomics UK (COG-UK) Consortium,Luke W Meredith et al
EPI_ISL_433690,"Department of Pathology, University of Cambridge",COVID-19 Genomics UK (COG-UK) Consortium,Luke W Meredith et al
EPI_ISL_433691,"Department of Pathology, University of Cambridge",COVID-19 Genomics UK (COG-UK) Consortium,Luke W Meredith et al
EPI_ISL_433693,"Department of Pathology, University of Cambridge",COVID-19 Genomics UK (COG-UK) Consortium,Luke W Meredith et al
EPI_ISL_433694,"Department of Pathology, University of Cambridge",COVID-19 Genomics UK (COG-UK) Consortium,Luke W Meredith et al
EPI_ISL_433695,"Department of Pathology, University of Cambridge",COVID-19 Genomics UK (COG-UK) Consortium,Luke W Meredith et al
EPI_ISL_433696,"Department of Pathology, University of Cambridge",COVID-19 Genomics UK (COG-UK) Consortium,Luke W Meredith et al
EPI_ISL_433698,"Department of Pathology, University of Cambridge",COVID-19 Genomics UK (COG-UK) Consortium,Luke W Meredith et al
EPI_ISL_433699,"Department of Pathology, University of Cambridge",COVID-19 Genomics UK (COG-UK) Consortium,Luke W Meredith et al
EPI_ISL_440330,"Department of Pathology, University of Cambridge",Wellcome Sanger Institute for the COVID-19 Genomics UK Consortium,Luke W Meredith et al
EPI_ISL_440336,"Department of Pathology, University of Cambridge",Wellcome Sanger Institute for the COVID-19 Genomics UK Consortium,Luke W Meredith et al
EPI_ISL_440344,"Department of Pathology, University of Cambridge",Wellcome Sanger Institute for the COVID-19 Genomics UK Consortium,Luke W Meredith et al
EPI_ISL_440311,"Department of Pathology, University of Cambridge",Wellcome Sanger Institute for the COVID-19 Genomics UK Consortium,Luke W Meredith et al
EPI_ISL_440357,"Department of Pathology, University of Cambridge",Wellcome Sanger Institute for the COVID-19 Genomics UK Consortium,Luke W Meredith et al
EPI_ISL_440316,"Department of Pathology, University of Cambridge",Wellcome Sanger Institute for the COVID-19 Genomics UK Consortium,Luke W Meredith et al
EPI_ISL_440341,"Department of Pathology, University of Cambridge",Wellcome Sanger Institute for the COVID-19 Genomics UK Consortium,Luke W Meredith et al
EPI_ISL_440323,"Department of Pathology, University of Cambridge",Wellcome Sanger Institute for the COVID-19 Genomics UK Consortium,Luke W Meredith et al
EPI_ISL_440367,"Department of Pathology, University of Cambridge",Wellcome Sanger Institute for the COVID-19 Genomics UK Consortium,Luke W Meredith et al
EPI_ISL_440343,"Department of Pathology, University of Cambridge",Wellcome Sanger Institute for the COVID-19 Genomics UK Consortium,Luke W Meredith et al
EPI_ISL_440314,"Department of Pathology, University of Cambridge",Wellcome Sanger Institute for the COVID-19 Genomics UK Consortium,Luke W Meredith et al
EPI_ISL_440324,"Department of Pathology, University of Cambridge",Wellcome Sanger Institute for the COVID-19 Genomics UK Consortium,Luke W Meredith et al
EPI_ISL_440372,"Department of Pathology, University of Cambridge",Wellcome Sanger Institute for the COVID-19 Genomics UK Consortium,Luke W Meredith et al
EPI_ISL_440332,"Department of Pathology, University of Cambridge",Wellcome Sanger Institute for the COVID-19 Genomics UK Consortium,Luke W Meredith et al
EPI_ISL_440318,"Department of Pathology, University of Cambridge",Wellcome Sanger Institute for the COVID-19 Genomics UK Consortium,Luke W Meredith et al
EPI_ISL_440346,"Department of Pathology, University of Cambridge",Wellcome Sanger Institute for the COVID-19 Genomics UK Consortium,Luke W Meredith et al
EPI_ISL_440308,"Department of Pathology, University of Cambridge",Wellcome Sanger Institute for the COVID-19 Genomics UK Consortium,Luke W Meredith et al
EPI_ISL_440309,"Department of Pathology, University of Cambridge",Wellcome Sanger Institute for the COVID-19 Genomics UK Consortium,Luke W Meredith et al
EPI_ISL_440315,"Department of Pathology, University of Cambridge",Wellcome Sanger Institute for the COVID-19 Genomics UK Consortium,Luke W Meredith et al
EPI_ISL_440355,"Department of Pathology, University of Cambridge",Wellcome Sanger Institute for the COVID-19 Genomics UK Consortium,Luke W Meredith et al
EPI_ISL_440304,"Department of Pathology, University of Cambridge",Wellcome Sanger Institute for the COVID-19 Genomics UK Consortium,Luke W Meredith et al
EPI_ISL_440322,"Department of Pathology, University of Cambridge",Wellcome Sanger Institute for the COVID-19 Genomics UK Consortium,Luke W Meredith et al
EPI_ISL_440356,"Department of Pathology, University of Cambridge",Wellcome Sanger Institute for the COVID-19 Genomics UK Consortium,Luke W Meredith et al
EPI_ISL_440335,"Department of Pathology, University of Cambridge",Wellcome Sanger Institute for the COVID-19 Genomics UK Consortium,Luke W Meredith et al
EPI_ISL_440358,"Department of Pathology, University of Cambridge",Wellcome Sanger Institute for the COVID-19 Genomics UK Consortium,Luke W Meredith et al
EPI_ISL_440303,"Department of Pathology, University of Cambridge",Wellcome Sanger Institute for the COVID-19 Genomics UK Consortium,Luke W Meredith et al
EPI_ISL_440373,"Department of Pathology, University of Cambridge",Wellcome Sanger Institute for the COVID-19 Genomics UK Consortium,Luke W Meredith et al
EPI_ISL_440352,"Department of Pathology, University of Cambridge",Wellcome Sanger Institute for the COVID-19 Genomics UK Consortium,Luke W Meredith et al
EPI_ISL_440320,"Department of Pathology, University of Cambridge",Wellcome Sanger Institute for the COVID-19 Genomics UK Consortium,Luke W Meredith et al
EPI_ISL_440349,"Department of Pathology, University of Cambridge",Wellcome Sanger Institute for the COVID-19 Genomics UK Consortium,Luke W Meredith et al
EPI_ISL_440334,"Department of Pathology, University of Cambridge",Wellcome Sanger Institute for the COVID-19 Genomics UK Consortium,Luke W Meredith et al
EPI_ISL_440340,"Department of Pathology, University of Cambridge",Wellcome Sanger Institute for the COVID-19 Genomics UK Consortium,Luke W Meredith et al
EPI_ISL_440306,"Department of Pathology, University of Cambridge",Wellcome Sanger Institute for the COVID-19 Genomics UK Consortium,Luke W Meredith et al
EPI_ISL_440329,"Department of Pathology, University of Cambridge",Wellcome Sanger Institute for the COVID-19 Genomics UK Consortium,Luke W Meredith et al
EPI_ISL_440302,"Department of Pathology, University of Cambridge",Wellcome Sanger Institute for the COVID-19 Genomics UK Consortium,Luke W Meredith et al
EPI_ISL_440305,"Department of Pathology, University of Cambridge",Wellcome Sanger Institute for the COVID-19 Genomics UK Consortium,Luke W Meredith et al
EPI_ISL_440347,"Department of Pathology, University of Cambridge",Wellcome Sanger Institute for the COVID-19 Genomics UK Consortium,Luke W Meredith et al
EPI_ISL_440312,"Department of Pathology, University of Cambridge",Wellcome Sanger Institute for the COVID-19 Genomics UK Consortium,Luke W Meredith et al
EPI_ISL_440327,"Department of Pathology, University of Cambridge",Wellcome Sanger Institute for the COVID-19 Genomics UK Consortium,Luke W Meredith et al
EPI_ISL_440360,"Department of Pathology, University of Cambridge",Wellcome Sanger Institute for the COVID-19 Genomics UK Consortium,Luke W Meredith et al
EPI_ISL_440366,"Department of Pathology, University of Cambridge",Wellcome Sanger Institute for the COVID-19 Genomics UK Consortium,Luke W Meredith et al
EPI_ISL_440307,"Department of Pathology, University of Cambridge",Wellcome Sanger Institute for the COVID-19 Genomics UK Consortium,Luke W Meredith et al
EPI_ISL_440328,"Department of Pathology, University of Cambridge",Wellcome Sanger Institute for the COVID-19 Genomics UK Consortium,Luke W Meredith et al
EPI_ISL_440364,"Department of Pathology, University of Cambridge",Wellcome Sanger Institute for the COVID-19 Genomics UK Consortium,Luke W Meredith et al
EPI_ISL_440317,"Department of Pathology, University of Cambridge",Wellcome Sanger Institute for the COVID-19 Genomics UK Consortium,Luke W Meredith et al
EPI_ISL_440339,"Department of Pathology, University of Cambridge",Wellcome Sanger Institute for the COVID-19 Genomics UK Consortium,Luke W Meredith et al
EPI_ISL_440338,"Department of Pathology, University of Cambridge",Wellcome Sanger Institute for the COVID-19 Genomics UK Consortium,Luke W Meredith et al
EPI_ISL_440363,"Department of Pathology, University of Cambridge",Wellcome Sanger Institute for the COVID-19 Genomics UK Consortium,Luke W Meredith et al
EPI_ISL_440333,"Department of Pathology, University of Cambridge",Wellcome Sanger Institute for the COVID-19 Genomics UK Consortium,Luke W Meredith et al
EPI_ISL_440319,"Department of Pathology, University of Cambridge",Wellcome Sanger Institute for the COVID-19 Genomics UK Consortium,Luke W Meredith et al
EPI_ISL_440345,"Department of Pathology, University of Cambridge",Wellcome Sanger Institute for the COVID-19 Genomics UK Consortium,Luke W Meredith et al
EPI_ISL_440310,"Department of Pathology, University of Cambridge",Wellcome Sanger Institute for the COVID-19 Genomics UK Consortium,Luke W Meredith et al
EPI_ISL_440371,"Department of Pathology, University of Cambridge",Wellcome Sanger Institute for the COVID-19 Genomics UK Consortium,Luke W Meredith et al
EPI_ISL_440348,"Department of Pathology, University of Cambridge",Wellcome Sanger Institute for the COVID-19 Genomics UK Consortium,Luke W Meredith et al
EPI_ISL_440359,"Department of Pathology, University of Cambridge",Wellcome Sanger Institute for the COVID-19 Genomics UK Consortium,Luke W Meredith et al
EPI_ISL_440362,"Department of Pathology, University of Cambridge",Wellcome Sanger Institute for the COVID-19 Genomics UK Consortium,Luke W Meredith et al
EPI_ISL_440326,"Department of Pathology, University of Cambridge",Wellcome Sanger Institute for the COVID-19 Genomics UK Consortium,Luke W Meredith et al
EPI_ISL_425280,"Department of Pathology, University of Cambridge",COVID-19 Genomics UK (COG-UK) Consortium,Luke W Meredith et al
EPI_ISL_425281,"Department of Pathology, University of Cambridge",COVID-19 Genomics UK (COG-UK) Consortium,Luke W Meredith et al
EPI_ISL_425282,"Department of Pathology, University of Cambridge",COVID-19 Genomics UK (COG-UK) Consortium,Luke W Meredith et al
EPI_ISL_425283,"Department of Pathology, University of Cambridge",COVID-19 Genomics UK (COG-UK) Consortium,Luke W Meredith et al
EPI_ISL_425284,"Department of Pathology, University of Cambridge",COVID-19 Genomics UK (COG-UK) Consortium,Luke W Meredith et al
EPI_ISL_425285,"Department of Pathology, University of Cambridge",COVID-19 Genomics UK (COG-UK) Consortium,Luke W Meredith et al
EPI_ISL_425286,"Department of Pathology, University of Cambridge",COVID-19 Genomics UK (COG-UK) Consortium,Luke W Meredith et al
EPI_ISL_425287,"Department of Pathology, University of Cambridge",COVID-19 Genomics UK (COG-UK) Consortium,Luke W Meredith et al
EPI_ISL_425288,"Department of Pathology, University of Cambridge",COVID-19 Genomics UK (COG-UK) Consortium,Luke W Meredith et al
EPI_ISL_425289,"Department of Pathology, University of Cambridge",COVID-19 Genomics UK (COG-UK) Consortium,Luke W Meredith et al
EPI_ISL_425290,"Department of Pathology, University of Cambridge",COVID-19 Genomics UK (COG-UK) Consortium,Luke W Meredith et al
EPI_ISL_425291,"Department of Pathology, University of Cambridge",COVID-19 Genomics UK (COG-UK) Consortium,Luke W Meredith et al
EPI_ISL_425292,"Department of Pathology, University of Cambridge",COVID-19 Genomics UK (COG-UK) Consortium,Luke W Meredith et al
EPI_ISL_425293,"Department of Pathology, University of Cambridge",COVID-19 Genomics UK (COG-UK) Consortium,Luke W Meredith et al
EPI_ISL_425294,"Department of Pathology, University of Cambridge",COVID-19 Genomics UK (COG-UK) Consortium,Luke W Meredith et al
EPI_ISL_425295,"Department of Pathology, University of Cambridge",COVID-19 Genomics UK (COG-UK) Consortium,Luke W Meredith et al
EPI_ISL_425296,"Department of Pathology, University of Cambridge",COVID-19 Genomics UK (COG-UK) Consortium,Luke W Meredith et al
EPI_ISL_425297,"Department of Pathology, University of Cambridge",COVID-19 Genomics UK (COG-UK) Consortium,Luke W Meredith et al
EPI_ISL_425298,"Department of Pathology, University of Cambridge",COVID-19 Genomics UK (COG-UK) Consortium,Luke W Meredith et al
EPI_ISL_425299,"Department of Pathology, University of Cambridge",COVID-19 Genomics UK (COG-UK) Consortium,Luke W Meredith et al
EPI_ISL_425300,"Department of Pathology, University of Cambridge",COVID-19 Genomics UK (COG-UK) Consortium,Luke W Meredith et al
EPI_ISL_425301,"Department of Pathology, University of Cambridge",COVID-19 Genomics UK (COG-UK) Consortium,Luke W Meredith et al
EPI_ISL_425303,"Department of Pathology, University of Cambridge",COVID-19 Genomics UK (COG-UK) Consortium,Luke W Meredith et al
EPI_ISL_425304,"Department of Pathology, University of Cambridge",COVID-19 Genomics UK (COG-UK) Consortium,Luke W Meredith et al
EPI_ISL_425305,"Department of Pathology, University of Cambridge",COVID-19 Genomics UK (COG-UK) Consortium,Luke W Meredith et al
EPI_ISL_425306,"Department of Pathology, University of Cambridge",COVID-19 Genomics UK (COG-UK) Consortium,Luke W Meredith et al
EPI_ISL_425307,"Department of Pathology, University of Cambridge",COVID-19 Genomics UK (COG-UK) Consortium,Luke W Meredith et al
EPI_ISL_425308,"Department of Pathology, University of Cambridge",COVID-19 Genomics UK (COG-UK) Consortium,Luke W Meredith et al
EPI_ISL_425309,"Department of Pathology, University of Cambridge",COVID-19 Genomics UK (COG-UK) Consortium,Luke W Meredith et al
EPI_ISL_425310,"Department of Pathology, University of Cambridge",COVID-19 Genomics UK (COG-UK) Consortium,Luke W Meredith et al
EPI_ISL_425311,"Department of Pathology, University of Cambridge",COVID-19 Genomics UK (COG-UK) Consortium,Luke W Meredith et al
EPI_ISL_425312,"Department of Pathology, University of Cambridge",COVID-19 Genomics UK (COG-UK) Consortium,Luke W Meredith et al
EPI_ISL_425313,"Department of Pathology, University of Cambridge",COVID-19 Genomics UK (COG-UK) Consortium,Luke W Meredith et al
EPI_ISL_425314,"Department of Pathology, University of Cambridge",COVID-19 Genomics UK (COG-UK) Consortium,Luke W Meredith et al
EPI_ISL_425315,"Department of Pathology, University of Cambridge",COVID-19 Genomics UK (COG-UK) Consortium,Luke W Meredith et al
EPI_ISL_425316,"Department of Pathology, University of Cambridge",COVID-19 Genomics UK (COG-UK) Consortium,Luke W Meredith et al
EPI_ISL_425317,"Department of Pathology, University of Cambridge",COVID-19 Genomics UK (COG-UK) Consortium,Luke W Meredith et al
EPI_ISL_425318,"Department of Pathology, University of Cambridge",COVID-19 Genomics UK (COG-UK) Consortium,Luke W Meredith et al
EPI_ISL_425319,"Department of Pathology, University of Cambridge",COVID-19 Genomics UK (COG-UK) Consortium,Luke W Meredith et al
EPI_ISL_425321,"Department of Pathology, University of Cambridge",COVID-19 Genomics UK (COG-UK) Consortium,Luke W Meredith et al
EPI_ISL_425322,"Department of Pathology, University of Cambridge",COVID-19 Genomics UK (COG-UK) Consortium,Luke W Meredith et al
EPI_ISL_425323,"Department of Pathology, University of Cambridge",COVID-19 Genomics UK (COG-UK) Consortium,Luke W Meredith et al
EPI_ISL_425324,"Department of Pathology, University of Cambridge",COVID-19 Genomics UK (COG-UK) Consortium,Luke W Meredith et al
EPI_ISL_425325,"Department of Pathology, University of Cambridge",COVID-19 Genomics UK (COG-UK) Consortium,Luke W Meredith et al
EPI_ISL_425326,"Department of Pathology, University of Cambridge",COVID-19 Genomics UK (COG-UK) Consortium,Luke W Meredith et al
EPI_ISL_425327,"Department of Pathology, University of Cambridge",COVID-19 Genomics UK (COG-UK) Consortium,Luke W Meredith et al
EPI_ISL_425328,"Department of Pathology, University of Cambridge",COVID-19 Genomics UK (COG-UK) Consortium,Luke W Meredith et al
EPI_ISL_425329,"Department of Pathology, University of Cambridge",COVID-19 Genomics UK (COG-UK) Consortium,Luke W Meredith et al
EPI_ISL_425331,"Department of Pathology, University of Cambridge",COVID-19 Genomics UK (COG-UK) Consortium,Luke W Meredith et al
EPI_ISL_425332,"Department of Pathology, University of Cambridge",COVID-19 Genomics UK (COG-UK) Consortium,Luke W Meredith et al
EPI_ISL_425333,"Department of Pathology, University of Cambridge",COVID-19 Genomics UK (COG-UK) Consortium,Luke W Meredith et al
EPI_ISL_425334,"Department of Pathology, University of Cambridge",COVID-19 Genomics UK (COG-UK) Consortium,Luke W Meredith et al
EPI_ISL_425335,"Department of Pathology, University of Cambridge",COVID-19 Genomics UK (COG-UK) Consortium,Luke W Meredith et al
EPI_ISL_425336,"Department of Pathology, University of Cambridge",COVID-19 Genomics UK (COG-UK) Consortium,Luke W Meredith et al
EPI_ISL_425337,"Department of Pathology, University of Cambridge",COVID-19 Genomics UK (COG-UK) Consortium,Luke W Meredith et al
EPI_ISL_425338,"Department of Pathology, University of Cambridge",COVID-19 Genomics UK (COG-UK) Consortium,Luke W Meredith et al
EPI_ISL_425339,"Department of Pathology, University of Cambridge",COVID-19 Genomics UK (COG-UK) Consortium,Luke W Meredith et al
EPI_ISL_425342,"Department of Pathology, University of Cambridge",COVID-19 Genomics UK (COG-UK) Consortium,Luke W Meredith et al
EPI_ISL_425344,"Department of Pathology, University of Cambridge",COVID-19 Genomics UK (COG-UK) Consortium,Luke W Meredith et al
EPI_ISL_425345,"Department of Pathology, University of Cambridge",COVID-19 Genomics UK (COG-UK) Consortium,Luke W Meredith et al
EPI_ISL_425346,"Department of Pathology, University of Cambridge",COVID-19 Genomics UK (COG-UK) Consortium,Luke W Meredith et al
EPI_ISL_425347,"Department of Pathology, University of Cambridge",COVID-19 Genomics UK (COG-UK) Consortium,Luke W Meredith et al
EPI_ISL_425348,"Department of Pathology, University of Cambridge",COVID-19 Genomics UK (COG-UK) Consortium,Luke W Meredith et al
EPI_ISL_425349,"Department of Pathology, University of Cambridge",COVID-19 Genomics UK (COG-UK) Consortium,Luke W Meredith et al
EPI_ISL_425351,"Department of Pathology, University of Cambridge",COVID-19 Genomics UK (COG-UK) Consortium,Luke W Meredith et al
EPI_ISL_425352,"Department of Pathology, University of Cambridge",COVID-19 Genomics UK (COG-UK) Consortium,Luke W Meredith et al
EPI_ISL_425354,"Department of Pathology, University of Cambridge",COVID-19 Genomics UK (COG-UK) Consortium,Luke W Meredith et al
EPI_ISL_425356,"Department of Pathology, University of Cambridge",COVID-19 Genomics UK (COG-UK) Consortium,Luke W Meredith et al
EPI_ISL_425357,"Department of Pathology, University of Cambridge",COVID-19 Genomics UK (COG-UK) Consortium,Luke W Meredith et al
EPI_ISL_425358,"Department of Pathology, University of Cambridge",COVID-19 Genomics UK (COG-UK) Consortium,Luke W Meredith et al
EPI_ISL_425359,"Department of Pathology, University of Cambridge",COVID-19 Genomics UK (COG-UK) Consortium,Luke W Meredith et al
EPI_ISL_425361,"Department of Pathology, University of Cambridge",COVID-19 Genomics UK (COG-UK) Consortium,Luke W Meredith et al
EPI_ISL_425362,"Department of Pathology, University of Cambridge",COVID-19 Genomics UK (COG-UK) Consortium,Luke W Meredith et al
EPI_ISL_425363,"Department of Pathology, University of Cambridge",COVID-19 Genomics UK (COG-UK) Consortium,Luke W Meredith et al
EPI_ISL_425364,"Department of Pathology, University of Cambridge",COVID-19 Genomics UK (COG-UK) Consortium,Luke W Meredith et al
EPI_ISL_425365,"Department of Pathology, University of Cambridge",COVID-19 Genomics UK (COG-UK) Consortium,Luke W Meredith et al
EPI_ISL_425369,"Department of Pathology, University of Cambridge",COVID-19 Genomics UK (COG-UK) Consortium,Luke W Meredith et al
EPI_ISL_425373,"Department of Pathology, University of Cambridge",COVID-19 Genomics UK (COG-UK) Consortium,Luke W Meredith et al
EPI_ISL_425376,"Department of Pathology, University of Cambridge",COVID-19 Genomics UK (COG-UK) Consortium,Luke W Meredith et al
EPI_ISL_425378,"Department of Pathology, University of Cambridge",COVID-19 Genomics UK (COG-UK) Consortium,Luke W Meredith et al
EPI_ISL_425379,"Department of Pathology, University of Cambridge",COVID-19 Genomics UK (COG-UK) Consortium,Luke W Meredith et al
EPI_ISL_425380,"Department of Pathology, University of Cambridge",COVID-19 Genomics UK (COG-UK) Consortium,Luke W Meredith et al
EPI_ISL_425381,"Department of Pathology, University of Cambridge",COVID-19 Genomics UK (COG-UK) Consortium,Luke W Meredith et al
EPI_ISL_425382,"Department of Pathology, University of Cambridge",COVID-19 Genomics UK (COG-UK) Consortium,Luke W Meredith et al
EPI_ISL_425383,"Department of Pathology, University of Cambridge",COVID-19 Genomics UK (COG-UK) Consortium,Luke W Meredith et al
EPI_ISL_425384,"Department of Pathology, University of Cambridge",COVID-19 Genomics UK (COG-UK) Consortium,Luke W Meredith et al
EPI_ISL_440418,"Department of Pathology, University of Cambridge",Wellcome Sanger Institute for the COVID-19 Genomics UK Consortium,Luke W Meredith et al
EPI_ISL_440410,"Department of Pathology, University of Cambridge",Wellcome Sanger Institute for the COVID-19 Genomics UK Consortium,Luke W Meredith et al
EPI_ISL_440431,"Department of Pathology, University of Cambridge",Wellcome Sanger Institute for the COVID-19 Genomics UK Consortium,Luke W Meredith et al
EPI_ISL_440413,"Department of Pathology, University of Cambridge",Wellcome Sanger Institute for the COVID-19 Genomics UK Consortium,Luke W Meredith et al
EPI_ISL_440392,"Department of Pathology, University of Cambridge",Wellcome Sanger Institute for the COVID-19 Genomics UK Consortium,Luke W Meredith et al
EPI_ISL_440385,"Department of Pathology, University of Cambridge",Wellcome Sanger Institute for the COVID-19 Genomics UK Consortium,Luke W Meredith et al
EPI_ISL_440380,"Department of Pathology, University of Cambridge",Wellcome Sanger Institute for the COVID-19 Genomics UK Consortium,Luke W Meredith et al
EPI_ISL_440425,"Department of Pathology, University of Cambridge",Wellcome Sanger Institute for the COVID-19 Genomics UK Consortium,Luke W Meredith et al
EPI_ISL_440398,"Department of Pathology, University of Cambridge",Wellcome Sanger Institute for the COVID-19 Genomics UK Consortium,Luke W Meredith et al
EPI_ISL_440412,"Department of Pathology, University of Cambridge",Wellcome Sanger Institute for the COVID-19 Genomics UK Consortium,Luke W Meredith et al
EPI_ISL_440438,"Department of Pathology, University of Cambridge",Wellcome Sanger Institute for the COVID-19 Genomics UK Consortium,Luke W Meredith et al
EPI_ISL_440401,"Department of Pathology, University of Cambridge",Wellcome Sanger Institute for the COVID-19 Genomics UK Consortium,Luke W Meredith et al
EPI_ISL_440402,"Department of Pathology, University of Cambridge",Wellcome Sanger Institute for the COVID-19 Genomics UK Consortium,Luke W Meredith et al
EPI_ISL_440379,"Department of Pathology, University of Cambridge",Wellcome Sanger Institute for the COVID-19 Genomics UK Consortium,Luke W Meredith et al
EPI_ISL_440416,"Department of Pathology, University of Cambridge",Wellcome Sanger Institute for the COVID-19 Genomics UK Consortium,Luke W Meredith et al
EPI_ISL_440405,"Department of Pathology, University of Cambridge",Wellcome Sanger Institute for the COVID-19 Genomics UK Consortium,Luke W Meredith et al
EPI_ISL_440386,"Department of Pathology, University of Cambridge",Wellcome Sanger Institute for the COVID-19 Genomics UK Consortium,Luke W Meredith et al
EPI_ISL_440393,"Department of Pathology, University of Cambridge",Wellcome Sanger Institute for the COVID-19 Genomics UK Consortium,Luke W Meredith et al
EPI_ISL_440409,"Department of Pathology, University of Cambridge",Wellcome Sanger Institute for the COVID-19 Genomics UK Consortium,Luke W Meredith et al
EPI_ISL_440391,"Department of Pathology, University of Cambridge",Wellcome Sanger Institute for the COVID-19 Genomics UK Consortium,Luke W Meredith et al
EPI_ISL_440424,"Department of Pathology, University of Cambridge",Wellcome Sanger Institute for the COVID-19 Genomics UK Consortium,Luke W Meredith et al
EPI_ISL_440433,"Department of Pathology, University of Cambridge",Wellcome Sanger Institute for the COVID-19 Genomics UK Consortium,Luke W Meredith et al
EPI_ISL_440415,"Department of Pathology, University of Cambridge",Wellcome Sanger Institute for the COVID-19 Genomics UK Consortium,Luke W Meredith et al
EPI_ISL_440436,"Department of Pathology, University of Cambridge",Wellcome Sanger Institute for the COVID-19 Genomics UK Consortium,Luke W Meredith et al
EPI_ISL_440400,"Department of Pathology, University of Cambridge",Wellcome Sanger Institute for the COVID-19 Genomics UK Consortium,Luke W Meredith et al
EPI_ISL_440432,"Department of Pathology, University of Cambridge",Wellcome Sanger Institute for the COVID-19 Genomics UK Consortium,Luke W Meredith et al
EPI_ISL_440420,"Department of Pathology, University of Cambridge",Wellcome Sanger Institute for the COVID-19 Genomics UK Consortium,Luke W Meredith et al
EPI_ISL_440421,"Department of Pathology, University of Cambridge",Wellcome Sanger Institute for the COVID-19 Genomics UK Consortium,Luke W Meredith et al
EPI_ISL_440384,"Department of Pathology, University of Cambridge",Wellcome Sanger Institute for the COVID-19 Genomics UK Consortium,Luke W Meredith et al
EPI_ISL_440404,"Department of Pathology, University of Cambridge",Wellcome Sanger Institute for the COVID-19 Genomics UK Consortium,Luke W Meredith et al
EPI_ISL_440374,"Department of Pathology, University of Cambridge",Wellcome Sanger Institute for the COVID-19 Genomics UK Consortium,Luke W Meredith et al
EPI_ISL_440396,"Department of Pathology, University of Cambridge",Wellcome Sanger Institute for the COVID-19 Genomics UK Consortium,Luke W Meredith et al
EPI_ISL_440376,"Department of Pathology, University of Cambridge",Wellcome Sanger Institute for the COVID-19 Genomics UK Consortium,Luke W Meredith et al
EPI_ISL_440434,"Department of Pathology, University of Cambridge",Wellcome Sanger Institute for the COVID-19 Genomics UK Consortium,Luke W Meredith et al
EPI_ISL_440375,"Department of Pathology, University of Cambridge",Wellcome Sanger Institute for the COVID-19 Genomics UK Consortium,Luke W Meredith et al
EPI_ISL_440403,"Department of Pathology, University of Cambridge",Wellcome Sanger Institute for the COVID-19 Genomics UK Consortium,Luke W Meredith et al
EPI_ISL_440411,"Department of Pathology, University of Cambridge",Wellcome Sanger Institute for the COVID-19 Genomics UK Consortium,Luke W Meredith et al
EPI_ISL_440397,"Department of Pathology, University of Cambridge",Wellcome Sanger Institute for the COVID-19 Genomics UK Consortium,Luke W Meredith et al
EPI_ISL_440389,"Department of Pathology, University of Cambridge",Wellcome Sanger Institute for the COVID-19 Genomics UK Consortium,Luke W Meredith et al
EPI_ISL_440427,"Department of Pathology, University of Cambridge",Wellcome Sanger Institute for the COVID-19 Genomics UK Consortium,Luke W Meredith et al
EPI_ISL_440417,"Department of Pathology, University of Cambridge",Wellcome Sanger Institute for the COVID-19 Genomics UK Consortium,Luke W Meredith et al
EPI_ISL_440406,"Department of Pathology, University of Cambridge",Wellcome Sanger Institute for the COVID-19 Genomics UK Consortium,Luke W Meredith et al
EPI_ISL_440395,"Department of Pathology, University of Cambridge",Wellcome Sanger Institute for the COVID-19 Genomics UK Consortium,Luke W Meredith et al
EPI_ISL_440390,"Department of Pathology, University of Cambridge",Wellcome Sanger Institute for the COVID-19 Genomics UK Consortium,Luke W Meredith et al
EPI_ISL_440423,"Department of Pathology, University of Cambridge",Wellcome Sanger Institute for the COVID-19 Genomics UK Consortium,Luke W Meredith et al
EPI_ISL_440387,"Department of Pathology, University of Cambridge",Wellcome Sanger Institute for the COVID-19 Genomics UK Consortium,Luke W Meredith et al
EPI_ISL_440428,"Department of Pathology, University of Cambridge",Wellcome Sanger Institute for the COVID-19 Genomics UK Consortium,Luke W Meredith et al
EPI_ISL_440388,"Department of Pathology, University of Cambridge",Wellcome Sanger Institute for the COVID-19 Genomics UK Consortium,Luke W Meredith et al
EPI_ISL_440437,"Department of Pathology, University of Cambridge",Wellcome Sanger Institute for the COVID-19 Genomics UK Consortium,Luke W Meredith et al
EPI_ISL_440382,"Department of Pathology, University of Cambridge",Wellcome Sanger Institute for the COVID-19 Genomics UK Consortium,Luke W Meredith et al
EPI_ISL_440408,"Department of Pathology, University of Cambridge",Wellcome Sanger Institute for the COVID-19 Genomics UK Consortium,Luke W Meredith et al
EPI_ISL_425386,"Department of Pathology, University of Cambridge",COVID-19 Genomics UK (COG-UK) Consortium,Luke W Meredith et al
EPI_ISL_440414,"Department of Pathology, University of Cambridge",Wellcome Sanger Institute for the COVID-19 Genomics UK Consortium,Luke W Meredith et al
EPI_ISL_440419,"Department of Pathology, University of Cambridge",Wellcome Sanger Institute for the COVID-19 Genomics UK Consortium,Luke W Meredith et al
EPI_ISL_440378,"Department of Pathology, University of Cambridge",Wellcome Sanger Institute for the COVID-19 Genomics UK Consortium,Luke W Meredith et al
EPI_ISL_440381,"Department of Pathology, University of Cambridge",Wellcome Sanger Institute for the COVID-19 Genomics UK Consortium,Luke W Meredith et al
EPI_ISL_425387,"Department of Pathology, University of Cambridge",COVID-19 Genomics UK (COG-UK) Consortium,Luke W Meredith et al
EPI_ISL_425388,"Department of Pathology, University of Cambridge",COVID-19 Genomics UK (COG-UK) Consortium,Luke W Meredith et al
EPI_ISL_425389,"Department of Pathology, University of Cambridge",COVID-19 Genomics UK (COG-UK) Consortium,Luke W Meredith et al
EPI_ISL_425390,"Department of Pathology, University of Cambridge",COVID-19 Genomics UK (COG-UK) Consortium,Luke W Meredith et al
EPI_ISL_425391,"Department of Pathology, University of Cambridge",COVID-19 Genomics UK (COG-UK) Consortium,Luke W Meredith et al
EPI_ISL_425392,"Department of Pathology, University of Cambridge",COVID-19 Genomics UK (COG-UK) Consortium,Luke W Meredith et al
EPI_ISL_425393,"Department of Pathology, University of Cambridge",COVID-19 Genomics UK (COG-UK) Consortium,Luke W Meredith et al
EPI_ISL_425394,"Department of Pathology, University of Cambridge",COVID-19 Genomics UK (COG-UK) Consortium,Luke W Meredith et al
EPI_ISL_425395,"Department of Pathology, University of Cambridge",COVID-19 Genomics UK (COG-UK) Consortium,Luke W Meredith et al
EPI_ISL_425396,"Department of Pathology, University of Cambridge",COVID-19 Genomics UK (COG-UK) Consortium,Luke W Meredith et al
EPI_ISL_425398,"Department of Pathology, University of Cambridge",COVID-19 Genomics UK (COG-UK) Consortium,Luke W Meredith et al
EPI_ISL_425399,"Department of Pathology, University of Cambridge",COVID-19 Genomics UK (COG-UK) Consortium,Luke W Meredith et al
EPI_ISL_425400,"Department of Pathology, University of Cambridge",COVID-19 Genomics UK (COG-UK) Consortium,Luke W Meredith et al
EPI_ISL_425401,"Department of Pathology, University of Cambridge",COVID-19 Genomics UK (COG-UK) Consortium,Luke W Meredith et al
EPI_ISL_425402,"Department of Pathology, University of Cambridge",COVID-19 Genomics UK (COG-UK) Consortium,Luke W Meredith et al
EPI_ISL_425403,"Department of Pathology, University of Cambridge",COVID-19 Genomics UK (COG-UK) Consortium,Luke W Meredith et al
EPI_ISL_425405,"Department of Pathology, University of Cambridge",COVID-19 Genomics UK (COG-UK) Consortium,Luke W Meredith et al
EPI_ISL_440383,"Department of Pathology, University of Cambridge",Wellcome Sanger Institute for the COVID-19 Genomics UK Consortium,Luke W Meredith et al
EPI_ISL_440399,"Department of Pathology, University of Cambridge",Wellcome Sanger Institute for the COVID-19 Genomics UK Consortium,Luke W Meredith et al
EPI_ISL_425407,"Department of Pathology, University of Cambridge",COVID-19 Genomics UK (COG-UK) Consortium,Luke W Meredith et al
EPI_ISL_433700,"Department of Pathology, University of Cambridge",COVID-19 Genomics UK (COG-UK) Consortium,Luke W Meredith et al
EPI_ISL_425408,"Department of Pathology, University of Cambridge",COVID-19 Genomics UK (COG-UK) Consortium,Luke W Meredith et al
EPI_ISL_425410,"Department of Pathology, University of Cambridge",COVID-19 Genomics UK (COG-UK) Consortium,Luke W Meredith et al
EPI_ISL_425411,"Department of Pathology, University of Cambridge",COVID-19 Genomics UK (COG-UK) Consortium,Luke W Meredith et al
EPI_ISL_425412,"Department of Pathology, University of Cambridge",COVID-19 Genomics UK (COG-UK) Consortium,Luke W Meredith et al
EPI_ISL_425413,"Department of Pathology, University of Cambridge",COVID-19 Genomics UK (COG-UK) Consortium,Luke W Meredith et al
EPI_ISL_425414,"Department of Pathology, University of Cambridge",COVID-19 Genomics UK (COG-UK) Consortium,Luke W Meredith et al
EPI_ISL_425415,"Department of Pathology, University of Cambridge",COVID-19 Genomics UK (COG-UK) Consortium,Luke W Meredith et al
EPI_ISL_425416,"Department of Pathology, University of Cambridge",COVID-19 Genomics UK (COG-UK) Consortium,Luke W Meredith et al
EPI_ISL_425417,"Department of Pathology, University of Cambridge",COVID-19 Genomics UK (COG-UK) Consortium,Luke W Meredith et al
EPI_ISL_425418,"Department of Pathology, University of Cambridge",COVID-19 Genomics UK (COG-UK) Consortium,Luke W Meredith et al
EPI_ISL_425419,"Department of Pathology, University of Cambridge",COVID-19 Genomics UK (COG-UK) Consortium,Luke W Meredith et al
EPI_ISL_425420,"Department of Pathology, University of Cambridge",COVID-19 Genomics UK (COG-UK) Consortium,Luke W Meredith et al
EPI_ISL_440377,"Department of Pathology, University of Cambridge",Wellcome Sanger Institute for the COVID-19 Genomics UK Consortium,Luke W Meredith et al
EPI_ISL_425421,"Department of Pathology, University of Cambridge",COVID-19 Genomics UK (COG-UK) Consortium,Luke W Meredith et al
EPI_ISL_425422,"Department of Pathology, University of Cambridge",COVID-19 Genomics UK (COG-UK) Consortium,Luke W Meredith et al
EPI_ISL_440426,"Department of Pathology, University of Cambridge",Wellcome Sanger Institute for the COVID-19 Genomics UK Consortium,Luke W Meredith et al
EPI_ISL_440354,"Department of Pathology, University of Cambridge",Wellcome Sanger Institute for the COVID-19 Genomics UK Consortium,Luke W Meredith et al
EPI_ISL_440325,"Department of Pathology, University of Cambridge",Wellcome Sanger Institute for the COVID-19 Genomics UK Consortium,Luke W Meredith et al
EPI_ISL_440368,"Department of Pathology, University of Cambridge",Wellcome Sanger Institute for the COVID-19 Genomics UK Consortium,Luke W Meredith et al
EPI_ISL_440331,"Department of Pathology, University of Cambridge",Wellcome Sanger Institute for the COVID-19 Genomics UK Consortium,Luke W Meredith et al
EPI_ISL_440313,"Department of Pathology, University of Cambridge",Wellcome Sanger Institute for the COVID-19 Genomics UK Consortium,Luke W Meredith et al
EPI_ISL_440370,"Department of Pathology, University of Cambridge",Wellcome Sanger Institute for the COVID-19 Genomics UK Consortium,Luke W Meredith et al
EPI_ISL_440361,"Department of Pathology, University of Cambridge",Wellcome Sanger Institute for the COVID-19 Genomics UK Consortium,Luke W Meredith et al
EPI_ISL_438264,"Department of Pathology, University of Cambridge",Wellcome Sanger Institute for the COVID-19 Genomics UK Consortium,Luke W Meredith et al
EPI_ISL_438291,"Department of Pathology, University of Cambridge",Wellcome Sanger Institute for the COVID-19 Genomics UK Consortium,Luke W Meredith et al
EPI_ISL_438419,"Department of Pathology, University of Cambridge",Wellcome Sanger Institute for the COVID-19 Genomics UK Consortium,Luke W Meredith et al
EPI_ISL_438482,"Department of Pathology, University of Cambridge",Wellcome Sanger Institute for the COVID-19 Genomics UK Consortium,Luke W Meredith et al
EPI_ISL_438483,"Department of Pathology, University of Cambridge",Wellcome Sanger Institute for the COVID-19 Genomics UK Consortium,Luke W Meredith et al
EPI_ISL_438340,"Department of Pathology, University of Cambridge",Wellcome Sanger Institute for the COVID-19 Genomics UK Consortium,Luke W Meredith et al
EPI_ISL_438470,"Department of Pathology, University of Cambridge",Wellcome Sanger Institute for the COVID-19 Genomics UK Consortium,Luke W Meredith et al
EPI_ISL_438279,"Department of Pathology, University of Cambridge",Wellcome Sanger Institute for the COVID-19 Genomics UK Consortium,Luke W Meredith et al
EPI_ISL_438507,"Department of Pathology, University of Cambridge",Wellcome Sanger Institute for the COVID-19 Genomics UK Consortium,Luke W Meredith et al
EPI_ISL_438282,"Department of Pathology, University of Cambridge",Wellcome Sanger Institute for the COVID-19 Genomics UK Consortium,Luke W Meredith et al
EPI_ISL_438476,"Department of Pathology, University of Cambridge",Wellcome Sanger Institute for the COVID-19 Genomics UK Consortium,Luke W Meredith et al
EPI_ISL_438258,"Department of Pathology, University of Cambridge",Wellcome Sanger Institute for the COVID-19 Genomics UK Consortium,Luke W Meredith et al
EPI_ISL_438474,"Department of Pathology, University of Cambridge",Wellcome Sanger Institute for the COVID-19 Genomics UK Consortium,Luke W Meredith et al
EPI_ISL_438406,"Department of Pathology, University of Cambridge",Wellcome Sanger Institute for the COVID-19 Genomics UK Consortium,Luke W Meredith et al
EPI_ISL_438467,"Department of Pathology, University of Cambridge",Wellcome Sanger Institute for the COVID-19 Genomics UK Consortium,Luke W Meredith et al
EPI_ISL_438395,"Department of Pathology, University of Cambridge",Wellcome Sanger Institute for the COVID-19 Genomics UK Consortium,Luke W Meredith et al
EPI_ISL_438504,"Department of Pathology, University of Cambridge",Wellcome Sanger Institute for the COVID-19 Genomics UK Consortium,Luke W Meredith et al
EPI_ISL_438335,"Department of Pathology, University of Cambridge",Wellcome Sanger Institute for the COVID-19 Genomics UK Consortium,Luke W Meredith et al
EPI_ISL_438388,"Department of Pathology, University of Cambridge",Wellcome Sanger Institute for the COVID-19 Genomics UK Consortium,Luke W Meredith et al
EPI_ISL_438260,"Department of Pathology, University of Cambridge",Wellcome Sanger Institute for the COVID-19 Genomics UK Consortium,Luke W Meredith et al
EPI_ISL_438501,"Department of Pathology, University of Cambridge",Wellcome Sanger Institute for the COVID-19 Genomics UK Consortium,Luke W Meredith et al
EPI_ISL_438311,"Department of Pathology, University of Cambridge",Wellcome Sanger Institute for the COVID-19 Genomics UK Consortium,Luke W Meredith et al
EPI_ISL_438341,"Department of Pathology, University of Cambridge",Wellcome Sanger Institute for the COVID-19 Genomics UK Consortium,Luke W Meredith et al
EPI_ISL_438448,"Department of Pathology, University of Cambridge",Wellcome Sanger Institute for the COVID-19 Genomics UK Consortium,Luke W Meredith et al
EPI_ISL_439427,"Department of Pathology, University of Cambridge",Wellcome Sanger Institute for the COVID-19 Genomics UK Consortium,Luke W Meredith et al
EPI_ISL_438319,"Department of Pathology, University of Cambridge",Wellcome Sanger Institute for the COVID-19 Genomics UK Consortium,Luke W Meredith et al
EPI_ISL_439482,"Department of Pathology, University of Cambridge",Wellcome Sanger Institute for the COVID-19 Genomics UK Consortium,Luke W Meredith et al
EPI_ISL_438342,"Department of Pathology, University of Cambridge",Wellcome Sanger Institute for the COVID-19 Genomics UK Consortium,Luke W Meredith et al
EPI_ISL_438305,"Department of Pathology, University of Cambridge",Wellcome Sanger Institute for the COVID-19 Genomics UK Consortium,Luke W Meredith et al
EPI_ISL_438297,"Department of Pathology, University of Cambridge",Wellcome Sanger Institute for the COVID-19 Genomics UK Consortium,Luke W Meredith et al
EPI_ISL_438378,"Department of Pathology, University of Cambridge",Wellcome Sanger Institute for the COVID-19 Genomics UK Consortium,Luke W Meredith et al
EPI_ISL_438370,"Department of Pathology, University of Cambridge",Wellcome Sanger Institute for the COVID-19 Genomics UK Consortium,Luke W Meredith et al
EPI_ISL_438472,"Department of Pathology, University of Cambridge",Wellcome Sanger Institute for the COVID-19 Genomics UK Consortium,Luke W Meredith et al
EPI_ISL_438278,"Department of Pathology, University of Cambridge",Wellcome Sanger Institute for the COVID-19 Genomics UK Consortium,Luke W Meredith et al
EPI_ISL_438364,"Department of Pathology, University of Cambridge",Wellcome Sanger Institute for the COVID-19 Genomics UK Consortium,Luke W Meredith et al
EPI_ISL_438439,"Department of Pathology, University of Cambridge",Wellcome Sanger Institute for the COVID-19 Genomics UK Consortium,Luke W Meredith et al
EPI_ISL_438307,"Department of Pathology, University of Cambridge",Wellcome Sanger Institute for the COVID-19 Genomics UK Consortium,Luke W Meredith et al
EPI_ISL_438338,"Department of Pathology, University of Cambridge",Wellcome Sanger Institute for the COVID-19 Genomics UK Consortium,Luke W Meredith et al
EPI_ISL_438299,"Department of Pathology, University of Cambridge",Wellcome Sanger Institute for the COVID-19 Genomics UK Consortium,Luke W Meredith et al
EPI_ISL_438505,"Department of Pathology, University of Cambridge",Wellcome Sanger Institute for the COVID-19 Genomics UK Consortium,Luke W Meredith et al
EPI_ISL_438371,"Department of Pathology, University of Cambridge",Wellcome Sanger Institute for the COVID-19 Genomics UK Consortium,Luke W Meredith et al
EPI_ISL_438330,"Department of Pathology, University of Cambridge",Wellcome Sanger Institute for the COVID-19 Genomics UK Consortium,Luke W Meredith et al
EPI_ISL_438438,"Department of Pathology, University of Cambridge",Wellcome Sanger Institute for the COVID-19 Genomics UK Consortium,Luke W Meredith et al
EPI_ISL_438386,"Department of Pathology, University of Cambridge",Wellcome Sanger Institute for the COVID-19 Genomics UK Consortium,Luke W Meredith et al
EPI_ISL_438503,"Department of Pathology, University of Cambridge",Wellcome Sanger Institute for the COVID-19 Genomics UK Consortium,Luke W Meredith et al
EPI_ISL_438315,"Department of Pathology, University of Cambridge",Wellcome Sanger Institute for the COVID-19 Genomics UK Consortium,Luke W Meredith et al
EPI_ISL_438304,"Department of Pathology, University of Cambridge",Wellcome Sanger Institute for the COVID-19 Genomics UK Consortium,Luke W Meredith et al
EPI_ISL_438463,"Department of Pathology, University of Cambridge",Wellcome Sanger Institute for the COVID-19 Genomics UK Consortium,Luke W Meredith et al
EPI_ISL_438301,"Department of Pathology, University of Cambridge",Wellcome Sanger Institute for the COVID-19 Genomics UK Consortium,Luke W Meredith et al
EPI_ISL_438262,"Department of Pathology, University of Cambridge",Wellcome Sanger Institute for the COVID-19 Genomics UK Consortium,Luke W Meredith et al
EPI_ISL_438430,"Department of Pathology, University of Cambridge",Wellcome Sanger Institute for the COVID-19 Genomics UK Consortium,Luke W Meredith et al
EPI_ISL_438481,"Department of Pathology, University of Cambridge",Wellcome Sanger Institute for the COVID-19 Genomics UK Consortium,Luke W Meredith et al
EPI_ISL_438292,"Department of Pathology, University of Cambridge",Wellcome Sanger Institute for the COVID-19 Genomics UK Consortium,Luke W Meredith et al
EPI_ISL_438451,"Department of Pathology, University of Cambridge",Wellcome Sanger Institute for the COVID-19 Genomics UK Consortium,Luke W Meredith et al
EPI_ISL_438416,"Department of Pathology, University of Cambridge",Wellcome Sanger Institute for the COVID-19 Genomics UK Consortium,Luke W Meredith et al
EPI_ISL_438355,"Department of Pathology, University of Cambridge",Wellcome Sanger Institute for the COVID-19 Genomics UK Consortium,Luke W Meredith et al
EPI_ISL_438423,"Department of Pathology, University of Cambridge",Wellcome Sanger Institute for the COVID-19 Genomics UK Consortium,Luke W Meredith et al
EPI_ISL_438420,"Department of Pathology, University of Cambridge",Wellcome Sanger Institute for the COVID-19 Genomics UK Consortium,Luke W Meredith et al
EPI_ISL_438324,"Department of Pathology, University of Cambridge",Wellcome Sanger Institute for the COVID-19 Genomics UK Consortium,Luke W Meredith et al
EPI_ISL_438284,"Department of Pathology, University of Cambridge",Wellcome Sanger Institute for the COVID-19 Genomics UK Consortium,Luke W Meredith et al
EPI_ISL_438461,"Department of Pathology, University of Cambridge",Wellcome Sanger Institute for the COVID-19 Genomics UK Consortium,Luke W Meredith et al
EPI_ISL_438334,"Department of Pathology, University of Cambridge",Wellcome Sanger Institute for the COVID-19 Genomics UK Consortium,Luke W Meredith et al
EPI_ISL_438351,"Department of Pathology, University of Cambridge",Wellcome Sanger Institute for the COVID-19 Genomics UK Consortium,Luke W Meredith et al
EPI_ISL_438498,"Department of Pathology, University of Cambridge",Wellcome Sanger Institute for the COVID-19 Genomics UK Consortium,Luke W Meredith et al
EPI_ISL_438508,"Department of Pathology, University of Cambridge",Wellcome Sanger Institute for the COVID-19 Genomics UK Consortium,Luke W Meredith et al
EPI_ISL_438270,"Department of Pathology, University of Cambridge",Wellcome Sanger Institute for the COVID-19 Genomics UK Consortium,Luke W Meredith et al
EPI_ISL_438491,"Department of Pathology, University of Cambridge",Wellcome Sanger Institute for the COVID-19 Genomics UK Consortium,Luke W Meredith et al
EPI_ISL_438389,"Department of Pathology, University of Cambridge",Wellcome Sanger Institute for the COVID-19 Genomics UK Consortium,Luke W Meredith et al
EPI_ISL_438455,"Department of Pathology, University of Cambridge",Wellcome Sanger Institute for the COVID-19 Genomics UK Consortium,Luke W Meredith et al
EPI_ISL_438344,"Department of Pathology, University of Cambridge",Wellcome Sanger Institute for the COVID-19 Genomics UK Consortium,Luke W Meredith et al
EPI_ISL_438321,"Department of Pathology, University of Cambridge",Wellcome Sanger Institute for the COVID-19 Genomics UK Consortium,Luke W Meredith et al
EPI_ISL_438397,"Department of Pathology, University of Cambridge",Wellcome Sanger Institute for the COVID-19 Genomics UK Consortium,Luke W Meredith et al
EPI_ISL_438497,"Department of Pathology, University of Cambridge",Wellcome Sanger Institute for the COVID-19 Genomics UK Consortium,Luke W Meredith et al
EPI_ISL_438276,"Department of Pathology, University of Cambridge",Wellcome Sanger Institute for the COVID-19 Genomics UK Consortium,Luke W Meredith et al
EPI_ISL_438387,"Department of Pathology, University of Cambridge",Wellcome Sanger Institute for the COVID-19 Genomics UK Consortium,Luke W Meredith et al
EPI_ISL_438312,"Department of Pathology, University of Cambridge",Wellcome Sanger Institute for the COVID-19 Genomics UK Consortium,Luke W Meredith et al
EPI_ISL_438471,"Department of Pathology, University of Cambridge",Wellcome Sanger Institute for the COVID-19 Genomics UK Consortium,Luke W Meredith et al
EPI_ISL_438393,"Department of Pathology, University of Cambridge",Wellcome Sanger Institute for the COVID-19 Genomics UK Consortium,Luke W Meredith et al
EPI_ISL_438494,"Department of Pathology, University of Cambridge",Wellcome Sanger Institute for the COVID-19 Genomics UK Consortium,Luke W Meredith et al
EPI_ISL_438477,"Department of Pathology, University of Cambridge",Wellcome Sanger Institute for the COVID-19 Genomics UK Consortium,Luke W Meredith et al
EPI_ISL_438367,"Department of Pathology, University of Cambridge",Wellcome Sanger Institute for the COVID-19 Genomics UK Consortium,Luke W Meredith et al
EPI_ISL_438271,"Department of Pathology, University of Cambridge",Wellcome Sanger Institute for the COVID-19 Genomics UK Consortium,Luke W Meredith et al
EPI_ISL_438385,"Department of Pathology, University of Cambridge",Wellcome Sanger Institute for the COVID-19 Genomics UK Consortium,Luke W Meredith et al
EPI_ISL_438399,"Department of Pathology, University of Cambridge",Wellcome Sanger Institute for the COVID-19 Genomics UK Consortium,Luke W Meredith et al
EPI_ISL_438290,"Department of Pathology, University of Cambridge",Wellcome Sanger Institute for the COVID-19 Genomics UK Consortium,Luke W Meredith et al
EPI_ISL_438352,"Department of Pathology, University of Cambridge",Wellcome Sanger Institute for the COVID-19 Genomics UK Consortium,Luke W Meredith et al
EPI_ISL_438410,"Department of Pathology, University of Cambridge",Wellcome Sanger Institute for the COVID-19 Genomics UK Consortium,Luke W Meredith et al
EPI_ISL_438277,"Department of Pathology, University of Cambridge",Wellcome Sanger Institute for the COVID-19 Genomics UK Consortium,Luke W Meredith et al
EPI_ISL_438414,"Department of Pathology, University of Cambridge",Wellcome Sanger Institute for the COVID-19 Genomics UK Consortium,Luke W Meredith et al
EPI_ISL_438360,"Department of Pathology, University of Cambridge",Wellcome Sanger Institute for the COVID-19 Genomics UK Consortium,Luke W Meredith et al
EPI_ISL_438480,"Department of Pathology, University of Cambridge",Wellcome Sanger Institute for the COVID-19 Genomics UK Consortium,Luke W Meredith et al
EPI_ISL_438444,"Department of Pathology, University of Cambridge",Wellcome Sanger Institute for the COVID-19 Genomics UK Consortium,Luke W Meredith et al
EPI_ISL_438415,"Department of Pathology, University of Cambridge",Wellcome Sanger Institute for the COVID-19 Genomics UK Consortium,Luke W Meredith et al
EPI_ISL_438442,"Department of Pathology, University of Cambridge",Wellcome Sanger Institute for the COVID-19 Genomics UK Consortium,Luke W Meredith et al
EPI_ISL_439507,"Department of Pathology, University of Cambridge",Wellcome Sanger Institute for the COVID-19 Genomics UK Consortium,Luke W Meredith et al
EPI_ISL_439448,"Department of Pathology, University of Cambridge",Wellcome Sanger Institute for the COVID-19 Genomics UK Consortium,Luke W Meredith et al
EPI_ISL_439407,"Department of Pathology, University of Cambridge",Wellcome Sanger Institute for the COVID-19 Genomics UK Consortium,Luke W Meredith et al
EPI_ISL_438529,"Department of Pathology, University of Cambridge",Wellcome Sanger Institute for the COVID-19 Genomics UK Consortium,Luke W Meredith et al
EPI_ISL_439523,"Department of Pathology, University of Cambridge",Wellcome Sanger Institute for the COVID-19 Genomics UK Consortium,Luke W Meredith et al
EPI_ISL_439461,"Department of Pathology, University of Cambridge",Wellcome Sanger Institute for the COVID-19 Genomics UK Consortium,Luke W Meredith et al
EPI_ISL_438405,"Department of Pathology, University of Cambridge",Wellcome Sanger Institute for the COVID-19 Genomics UK Consortium,Luke W Meredith et al
EPI_ISL_439432,"Department of Pathology, University of Cambridge",Wellcome Sanger Institute for the COVID-19 Genomics UK Consortium,Luke W Meredith et al
EPI_ISL_439518,"Department of Pathology, University of Cambridge",Wellcome Sanger Institute for the COVID-19 Genomics UK Consortium,Luke W Meredith et al
EPI_ISL_439527,"Department of Pathology, University of Cambridge",Wellcome Sanger Institute for the COVID-19 Genomics UK Consortium,Luke W Meredith et al
EPI_ISL_438283,"Department of Pathology, University of Cambridge",Wellcome Sanger Institute for the COVID-19 Genomics UK Consortium,Luke W Meredith et al
EPI_ISL_439450,"Department of Pathology, University of Cambridge",Wellcome Sanger Institute for the COVID-19 Genomics UK Consortium,Luke W Meredith et al
EPI_ISL_438268,"Department of Pathology, University of Cambridge",Wellcome Sanger Institute for the COVID-19 Genomics UK Consortium,Luke W Meredith et al
EPI_ISL_439442,"Department of Pathology, University of Cambridge",Wellcome Sanger Institute for the COVID-19 Genomics UK Consortium,Luke W Meredith et al
EPI_ISL_438280,"Department of Pathology, University of Cambridge",Wellcome Sanger Institute for the COVID-19 Genomics UK Consortium,Luke W Meredith et al
EPI_ISL_439505,"Department of Pathology, University of Cambridge",Wellcome Sanger Institute for the COVID-19 Genomics UK Consortium,Luke W Meredith et al
EPI_ISL_439469,"Department of Pathology, University of Cambridge",Wellcome Sanger Institute for the COVID-19 Genomics UK Consortium,Luke W Meredith et al
EPI_ISL_438328,"Department of Pathology, University of Cambridge",Wellcome Sanger Institute for the COVID-19 Genomics UK Consortium,Luke W Meredith et al
EPI_ISL_439465,"Department of Pathology, University of Cambridge",Wellcome Sanger Institute for the COVID-19 Genomics UK Consortium,Luke W Meredith et al
EPI_ISL_438316,"Department of Pathology, University of Cambridge",Wellcome Sanger Institute for the COVID-19 Genomics UK Consortium,Luke W Meredith et al
EPI_ISL_438302,"Department of Pathology, University of Cambridge",Wellcome Sanger Institute for the COVID-19 Genomics UK Consortium,Luke W Meredith et al
EPI_ISL_438432,"Department of Pathology, University of Cambridge",Wellcome Sanger Institute for the COVID-19 Genomics UK Consortium,Luke W Meredith et al
EPI_ISL_438452,"Department of Pathology, University of Cambridge",Wellcome Sanger Institute for the COVID-19 Genomics UK Consortium,Luke W Meredith et al
EPI_ISL_438418,"Department of Pathology, University of Cambridge",Wellcome Sanger Institute for the COVID-19 Genomics UK Consortium,Luke W Meredith et al
EPI_ISL_438412,"Department of Pathology, University of Cambridge",Wellcome Sanger Institute for the COVID-19 Genomics UK Consortium,Luke W Meredith et al
EPI_ISL_438366,"Department of Pathology, University of Cambridge",Wellcome Sanger Institute for the COVID-19 Genomics UK Consortium,Luke W Meredith et al
EPI_ISL_438441,"Department of Pathology, University of Cambridge",Wellcome Sanger Institute for the COVID-19 Genomics UK Consortium,Luke W Meredith et al
EPI_ISL_438266,"Department of Pathology, University of Cambridge",Wellcome Sanger Institute for the COVID-19 Genomics UK Consortium,Luke W Meredith et al
EPI_ISL_438343,"Department of Pathology, University of Cambridge",Wellcome Sanger Institute for the COVID-19 Genomics UK Consortium,Luke W Meredith et al
EPI_ISL_438437,"Department of Pathology, University of Cambridge",Wellcome Sanger Institute for the COVID-19 Genomics UK Consortium,Luke W Meredith et al
EPI_ISL_438369,"Department of Pathology, University of Cambridge",Wellcome Sanger Institute for the COVID-19 Genomics UK Consortium,Luke W Meredith et al
EPI_ISL_438492,"Department of Pathology, University of Cambridge",Wellcome Sanger Institute for the COVID-19 Genomics UK Consortium,Luke W Meredith et al
EPI_ISL_438362,"Department of Pathology, University of Cambridge",Wellcome Sanger Institute for the COVID-19 Genomics UK Consortium,Luke W Meredith et al
EPI_ISL_438413,"Department of Pathology, University of Cambridge",Wellcome Sanger Institute for the COVID-19 Genomics UK Consortium,Luke W Meredith et al
EPI_ISL_438332,"Department of Pathology, University of Cambridge",Wellcome Sanger Institute for the COVID-19 Genomics UK Consortium,Luke W Meredith et al
EPI_ISL_438293,"Department of Pathology, University of Cambridge",Wellcome Sanger Institute for the COVID-19 Genomics UK Consortium,Luke W Meredith et al
EPI_ISL_439410,"Department of Pathology, University of Cambridge",Wellcome Sanger Institute for the COVID-19 Genomics UK Consortium,Luke W Meredith et al
EPI_ISL_438308,"Department of Pathology, University of Cambridge",Wellcome Sanger Institute for the COVID-19 Genomics UK Consortium,Luke W Meredith et al
EPI_ISL_439508,"Department of Pathology, University of Cambridge",Wellcome Sanger Institute for the COVID-19 Genomics UK Consortium,Luke W Meredith et al
EPI_ISL_438384,"Department of Pathology, University of Cambridge",Wellcome Sanger Institute for the COVID-19 Genomics UK Consortium,Luke W Meredith et al
EPI_ISL_438403,"Department of Pathology, University of Cambridge",Wellcome Sanger Institute for the COVID-19 Genomics UK Consortium,Luke W Meredith et al
EPI_ISL_438289,"Department of Pathology, University of Cambridge",Wellcome Sanger Institute for the COVID-19 Genomics UK Consortium,Luke W Meredith et al
EPI_ISL_438345,"Department of Pathology, University of Cambridge",Wellcome Sanger Institute for the COVID-19 Genomics UK Consortium,Luke W Meredith et al
EPI_ISL_438274,"Department of Pathology, University of Cambridge",Wellcome Sanger Institute for the COVID-19 Genomics UK Consortium,Luke W Meredith et al
EPI_ISL_438400,"Department of Pathology, University of Cambridge",Wellcome Sanger Institute for the COVID-19 Genomics UK Consortium,Luke W Meredith et al
EPI_ISL_438310,"Department of Pathology, University of Cambridge",Wellcome Sanger Institute for the COVID-19 Genomics UK Consortium,Luke W Meredith et al
EPI_ISL_438521,"Department of Pathology, University of Cambridge",Wellcome Sanger Institute for the COVID-19 Genomics UK Consortium,Luke W Meredith et al
EPI_ISL_438354,"Department of Pathology, University of Cambridge",Wellcome Sanger Institute for the COVID-19 Genomics UK Consortium,Luke W Meredith et al
EPI_ISL_438401,"Department of Pathology, University of Cambridge",Wellcome Sanger Institute for the COVID-19 Genomics UK Consortium,Luke W Meredith et al
EPI_ISL_438440,"Department of Pathology, University of Cambridge",Wellcome Sanger Institute for the COVID-19 Genomics UK Consortium,Luke W Meredith et al
EPI_ISL_438522,"Department of Pathology, University of Cambridge",Wellcome Sanger Institute for the COVID-19 Genomics UK Consortium,Luke W Meredith et al
EPI_ISL_438460,"Department of Pathology, University of Cambridge",Wellcome Sanger Institute for the COVID-19 Genomics UK Consortium,Luke W Meredith et al
EPI_ISL_439379,"Department of Pathology, University of Cambridge",Wellcome Sanger Institute for the COVID-19 Genomics UK Consortium,Luke W Meredith et al
EPI_ISL_438273,"Department of Pathology, University of Cambridge",Wellcome Sanger Institute for the COVID-19 Genomics UK Consortium,Luke W Meredith et al
EPI_ISL_438287,"Department of Pathology, University of Cambridge",Wellcome Sanger Institute for the COVID-19 Genomics UK Consortium,Luke W Meredith et al
EPI_ISL_438526,"Department of Pathology, University of Cambridge",Wellcome Sanger Institute for the COVID-19 Genomics UK Consortium,Luke W Meredith et al
EPI_ISL_438267,"Department of Pathology, University of Cambridge",Wellcome Sanger Institute for the COVID-19 Genomics UK Consortium,Luke W Meredith et al
EPI_ISL_438346,"Department of Pathology, University of Cambridge",Wellcome Sanger Institute for the COVID-19 Genomics UK Consortium,Luke W Meredith et al
EPI_ISL_439486,"Department of Pathology, University of Cambridge",Wellcome Sanger Institute for the COVID-19 Genomics UK Consortium,Luke W Meredith et al
EPI_ISL_438429,"Department of Pathology, University of Cambridge",Wellcome Sanger Institute for the COVID-19 Genomics UK Consortium,Luke W Meredith et al
EPI_ISL_439408,"Department of Pathology, University of Cambridge",Wellcome Sanger Institute for the COVID-19 Genomics UK Consortium,Luke W Meredith et al
EPI_ISL_438288,"Department of Pathology, University of Cambridge",Wellcome Sanger Institute for the COVID-19 Genomics UK Consortium,Luke W Meredith et al
EPI_ISL_438453,"Department of Pathology, University of Cambridge",Wellcome Sanger Institute for the COVID-19 Genomics UK Consortium,Luke W Meredith et al
EPI_ISL_438358,"Department of Pathology, University of Cambridge",Wellcome Sanger Institute for the COVID-19 Genomics UK Consortium,Luke W Meredith et al
EPI_ISL_438475,"Department of Pathology, University of Cambridge",Wellcome Sanger Institute for the COVID-19 Genomics UK Consortium,Luke W Meredith et al
EPI_ISL_438408,"Department of Pathology, University of Cambridge",Wellcome Sanger Institute for the COVID-19 Genomics UK Consortium,Luke W Meredith et al
EPI_ISL_438495,"Department of Pathology, University of Cambridge",Wellcome Sanger Institute for the COVID-19 Genomics UK Consortium,Luke W Meredith et al
EPI_ISL_438323,"Department of Pathology, University of Cambridge",Wellcome Sanger Institute for the COVID-19 Genomics UK Consortium,Luke W Meredith et al
EPI_ISL_438363,"Department of Pathology, University of Cambridge",Wellcome Sanger Institute for the COVID-19 Genomics UK Consortium,Luke W Meredith et al
EPI_ISL_439530,"Department of Pathology, University of Cambridge",Wellcome Sanger Institute for the COVID-19 Genomics UK Consortium,Luke W Meredith et al
EPI_ISL_439515,"Department of Pathology, University of Cambridge",Wellcome Sanger Institute for the COVID-19 Genomics UK Consortium,Luke W Meredith et al
EPI_ISL_438374,"Department of Pathology, University of Cambridge",Wellcome Sanger Institute for the COVID-19 Genomics UK Consortium,Luke W Meredith et al
EPI_ISL_439471,"Department of Pathology, University of Cambridge",Wellcome Sanger Institute for the COVID-19 Genomics UK Consortium,Luke W Meredith et al
EPI_ISL_438538,"Department of Pathology, University of Cambridge",Wellcome Sanger Institute for the COVID-19 Genomics UK Consortium,Luke W Meredith et al
EPI_ISL_439520,"Department of Pathology, University of Cambridge",Wellcome Sanger Institute for the COVID-19 Genomics UK Consortium,Luke W Meredith et al
EPI_ISL_438447,"Department of Pathology, University of Cambridge",Wellcome Sanger Institute for the COVID-19 Genomics UK Consortium,Luke W Meredith et al
EPI_ISL_438493,"Department of Pathology, University of Cambridge",Wellcome Sanger Institute for the COVID-19 Genomics UK Consortium,Luke W Meredith et al
EPI_ISL_438356,"Department of Pathology, University of Cambridge",Wellcome Sanger Institute for the COVID-19 Genomics UK Consortium,Luke W Meredith et al
EPI_ISL_439411,"Department of Pathology, University of Cambridge",Wellcome Sanger Institute for the COVID-19 Genomics UK Consortium,Luke W Meredith et al
EPI_ISL_438436,"Department of Pathology, University of Cambridge",Wellcome Sanger Institute for the COVID-19 Genomics UK Consortium,Luke W Meredith et al
EPI_ISL_439475,"Department of Pathology, University of Cambridge",Wellcome Sanger Institute for the COVID-19 Genomics UK Consortium,Luke W Meredith et al
EPI_ISL_439491,"Department of Pathology, University of Cambridge",Wellcome Sanger Institute for the COVID-19 Genomics UK Consortium,Luke W Meredith et al
EPI_ISL_438512,"Department of Pathology, University of Cambridge",Wellcome Sanger Institute for the COVID-19 Genomics UK Consortium,Luke W Meredith et al
EPI_ISL_438466,"Department of Pathology, University of Cambridge",Wellcome Sanger Institute for the COVID-19 Genomics UK Consortium,Luke W Meredith et al
EPI_ISL_438421,"Department of Pathology, University of Cambridge",Wellcome Sanger Institute for the COVID-19 Genomics UK Consortium,Luke W Meredith et al
EPI_ISL_438506,"Department of Pathology, University of Cambridge",Wellcome Sanger Institute for the COVID-19 Genomics UK Consortium,Luke W Meredith et al
EPI_ISL_438417,"Department of Pathology, University of Cambridge",Wellcome Sanger Institute for the COVID-19 Genomics UK Consortium,Luke W Meredith et al
EPI_ISL_438337,"Department of Pathology, University of Cambridge",Wellcome Sanger Institute for the COVID-19 Genomics UK Consortium,Luke W Meredith et al
EPI_ISL_438425,"Department of Pathology, University of Cambridge",Wellcome Sanger Institute for the COVID-19 Genomics UK Consortium,Luke W Meredith et al
EPI_ISL_438382,"Department of Pathology, University of Cambridge",Wellcome Sanger Institute for the COVID-19 Genomics UK Consortium,Luke W Meredith et al
EPI_ISL_438394,"Department of Pathology, University of Cambridge",Wellcome Sanger Institute for the COVID-19 Genomics UK Consortium,Luke W Meredith et al
EPI_ISL_438446,"Department of Pathology, University of Cambridge",Wellcome Sanger Institute for the COVID-19 Genomics UK Consortium,Luke W Meredith et al
EPI_ISL_438339,"Department of Pathology, University of Cambridge",Wellcome Sanger Institute for the COVID-19 Genomics UK Consortium,Luke W Meredith et al
EPI_ISL_438427,"Department of Pathology, University of Cambridge",Wellcome Sanger Institute for the COVID-19 Genomics UK Consortium,Luke W Meredith et al
EPI_ISL_438349,"Department of Pathology, University of Cambridge",Wellcome Sanger Institute for the COVID-19 Genomics UK Consortium,Luke W Meredith et al
EPI_ISL_438496,"Department of Pathology, University of Cambridge",Wellcome Sanger Institute for the COVID-19 Genomics UK Consortium,Luke W Meredith et al
EPI_ISL_438457,"Department of Pathology, University of Cambridge",Wellcome Sanger Institute for the COVID-19 Genomics UK Consortium,Luke W Meredith et al
EPI_ISL_438272,"Department of Pathology, University of Cambridge",Wellcome Sanger Institute for the COVID-19 Genomics UK Consortium,Luke W Meredith et al
EPI_ISL_438502,"Department of Pathology, University of Cambridge",Wellcome Sanger Institute for the COVID-19 Genomics UK Consortium,Luke W Meredith et al
EPI_ISL_438269,"Department of Pathology, University of Cambridge",Wellcome Sanger Institute for the COVID-19 Genomics UK Consortium,Luke W Meredith et al
EPI_ISL_438468,"Department of Pathology, University of Cambridge",Wellcome Sanger Institute for the COVID-19 Genomics UK Consortium,Luke W Meredith et al
EPI_ISL_438314,"Department of Pathology, University of Cambridge",Wellcome Sanger Institute for the COVID-19 Genomics UK Consortium,Luke W Meredith et al
EPI_ISL_438469,"Department of Pathology, University of Cambridge",Wellcome Sanger Institute for the COVID-19 Genomics UK Consortium,Luke W Meredith et al
EPI_ISL_438320,"Department of Pathology, University of Cambridge",Wellcome Sanger Institute for the COVID-19 Genomics UK Consortium,Luke W Meredith et al
EPI_ISL_438286,"Department of Pathology, University of Cambridge",Wellcome Sanger Institute for the COVID-19 Genomics UK Consortium,Luke W Meredith et al
EPI_ISL_438350,"Department of Pathology, University of Cambridge",Wellcome Sanger Institute for the COVID-19 Genomics UK Consortium,Luke W Meredith et al
EPI_ISL_438347,"Department of Pathology, University of Cambridge",Wellcome Sanger Institute for the COVID-19 Genomics UK Consortium,Luke W Meredith et al
EPI_ISL_438325,"Department of Pathology, University of Cambridge",Wellcome Sanger Institute for the COVID-19 Genomics UK Consortium,Luke W Meredith et al
EPI_ISL_438375,"Department of Pathology, University of Cambridge",Wellcome Sanger Institute for the COVID-19 Genomics UK Consortium,Luke W Meredith et al
EPI_ISL_438462,"Department of Pathology, University of Cambridge",Wellcome Sanger Institute for the COVID-19 Genomics UK Consortium,Luke W Meredith et al
EPI_ISL_438361,"Department of Pathology, University of Cambridge",Wellcome Sanger Institute for the COVID-19 Genomics UK Consortium,Luke W Meredith et al
EPI_ISL_438396,"Department of Pathology, University of Cambridge",Wellcome Sanger Institute for the COVID-19 Genomics UK Consortium,Luke W Meredith et al
EPI_ISL_438256,"Department of Pathology, University of Cambridge",Wellcome Sanger Institute for the COVID-19 Genomics UK Consortium,Luke W Meredith et al
EPI_ISL_438322,"Department of Pathology, University of Cambridge",Wellcome Sanger Institute for the COVID-19 Genomics UK Consortium,Luke W Meredith et al
EPI_ISL_438433,"Department of Pathology, University of Cambridge",Wellcome Sanger Institute for the COVID-19 Genomics UK Consortium,Luke W Meredith et al
EPI_ISL_438449,"Department of Pathology, University of Cambridge",Wellcome Sanger Institute for the COVID-19 Genomics UK Consortium,Luke W Meredith et al
EPI_ISL_438390,"Department of Pathology, University of Cambridge",Wellcome Sanger Institute for the COVID-19 Genomics UK Consortium,Luke W Meredith et al
EPI_ISL_438326,"Department of Pathology, University of Cambridge",Wellcome Sanger Institute for the COVID-19 Genomics UK Consortium,Luke W Meredith et al
EPI_ISL_438359,"Department of Pathology, University of Cambridge",Wellcome Sanger Institute for the COVID-19 Genomics UK Consortium,Luke W Meredith et al
EPI_ISL_438303,"Department of Pathology, University of Cambridge",Wellcome Sanger Institute for the COVID-19 Genomics UK Consortium,Luke W Meredith et al
EPI_ISL_438454,"Department of Pathology, University of Cambridge",Wellcome Sanger Institute for the COVID-19 Genomics UK Consortium,Luke W Meredith et al
EPI_ISL_438456,"Department of Pathology, University of Cambridge",Wellcome Sanger Institute for the COVID-19 Genomics UK Consortium,Luke W Meredith et al
EPI_ISL_438377,"Department of Pathology, University of Cambridge",Wellcome Sanger Institute for the COVID-19 Genomics UK Consortium,Luke W Meredith et al
EPI_ISL_438329,"Department of Pathology, University of Cambridge",Wellcome Sanger Institute for the COVID-19 Genomics UK Consortium,Luke W Meredith et al
EPI_ISL_438428,"Department of Pathology, University of Cambridge",Wellcome Sanger Institute for the COVID-19 Genomics UK Consortium,Luke W Meredith et al
EPI_ISL_438318,"Department of Pathology, University of Cambridge",Wellcome Sanger Institute for the COVID-19 Genomics UK Consortium,Luke W Meredith et al
EPI_ISL_438485,"Department of Pathology, University of Cambridge",Wellcome Sanger Institute for the COVID-19 Genomics UK Consortium,Luke W Meredith et al
EPI_ISL_438380,"Department of Pathology, University of Cambridge",Wellcome Sanger Institute for the COVID-19 Genomics UK Consortium,Luke W Meredith et al
EPI_ISL_438309,"Department of Pathology, University of Cambridge",Wellcome Sanger Institute for the COVID-19 Genomics UK Consortium,Luke W Meredith et al
EPI_ISL_438348,"Department of Pathology, University of Cambridge",Wellcome Sanger Institute for the COVID-19 Genomics UK Consortium,Luke W Meredith et al
EPI_ISL_438465,"Department of Pathology, University of Cambridge",Wellcome Sanger Institute for the COVID-19 Genomics UK Consortium,Luke W Meredith et al
EPI_ISL_438434,"Department of Pathology, University of Cambridge",Wellcome Sanger Institute for the COVID-19 Genomics UK Consortium,Luke W Meredith et al
EPI_ISL_438296,"Department of Pathology, University of Cambridge",Wellcome Sanger Institute for the COVID-19 Genomics UK Consortium,Luke W Meredith et al
EPI_ISL_438398,"Department of Pathology, University of Cambridge",Wellcome Sanger Institute for the COVID-19 Genomics UK Consortium,Luke W Meredith et al
EPI_ISL_438372,"Department of Pathology, University of Cambridge",Wellcome Sanger Institute for the COVID-19 Genomics UK Consortium,Luke W Meredith et al
EPI_ISL_438381,"Department of Pathology, University of Cambridge",Wellcome Sanger Institute for the COVID-19 Genomics UK Consortium,Luke W Meredith et al
EPI_ISL_438422,"Department of Pathology, University of Cambridge",Wellcome Sanger Institute for the COVID-19 Genomics UK Consortium,Luke W Meredith et al
EPI_ISL_438261,"Department of Pathology, University of Cambridge",Wellcome Sanger Institute for the COVID-19 Genomics UK Consortium,Luke W Meredith et al
EPI_ISL_438294,"Department of Pathology, University of Cambridge",Wellcome Sanger Institute for the COVID-19 Genomics UK Consortium,Luke W Meredith et al
EPI_ISL_438265,"Department of Pathology, University of Cambridge",Wellcome Sanger Institute for the COVID-19 Genomics UK Consortium,Luke W Meredith et al
EPI_ISL_438499,"Department of Pathology, University of Cambridge",Wellcome Sanger Institute for the COVID-19 Genomics UK Consortium,Luke W Meredith et al
EPI_ISL_438484,"Department of Pathology, University of Cambridge",Wellcome Sanger Institute for the COVID-19 Genomics UK Consortium,Luke W Meredith et al
EPI_ISL_438431,"Department of Pathology, University of Cambridge",Wellcome Sanger Institute for the COVID-19 Genomics UK Consortium,Luke W Meredith et al
EPI_ISL_438516,"Department of Pathology, University of Cambridge",Wellcome Sanger Institute for the COVID-19 Genomics UK Consortium,Luke W Meredith et al
EPI_ISL_438486,"Department of Pathology, University of Cambridge",Wellcome Sanger Institute for the COVID-19 Genomics UK Consortium,Luke W Meredith et al
EPI_ISL_438407,"Department of Pathology, University of Cambridge",Wellcome Sanger Institute for the COVID-19 Genomics UK Consortium,Luke W Meredith et al
EPI_ISL_438281,"Department of Pathology, University of Cambridge",Wellcome Sanger Institute for the COVID-19 Genomics UK Consortium,Luke W Meredith et al
EPI_ISL_438379,"Department of Pathology, University of Cambridge",Wellcome Sanger Institute for the COVID-19 Genomics UK Consortium,Luke W Meredith et al
EPI_ISL_438257,"Department of Pathology, University of Cambridge",Wellcome Sanger Institute for the COVID-19 Genomics UK Consortium,Luke W Meredith et al
EPI_ISL_438459,"Department of Pathology, University of Cambridge",Wellcome Sanger Institute for the COVID-19 Genomics UK Consortium,Luke W Meredith et al
EPI_ISL_438306,"Department of Pathology, University of Cambridge",Wellcome Sanger Institute for the COVID-19 Genomics UK Consortium,Luke W Meredith et al
EPI_ISL_438426,"Department of Pathology, University of Cambridge",Wellcome Sanger Institute for the COVID-19 Genomics UK Consortium,Luke W Meredith et al
EPI_ISL_438409,"Department of Pathology, University of Cambridge",Wellcome Sanger Institute for the COVID-19 Genomics UK Consortium,Luke W Meredith et al
EPI_ISL_438376,"Department of Pathology, University of Cambridge",Wellcome Sanger Institute for the COVID-19 Genomics UK Consortium,Luke W Meredith et al
EPI_ISL_438368,"Department of Pathology, University of Cambridge",Wellcome Sanger Institute for the COVID-19 Genomics UK Consortium,Luke W Meredith et al
EPI_ISL_438450,"Department of Pathology, University of Cambridge",Wellcome Sanger Institute for the COVID-19 Genomics UK Consortium,Luke W Meredith et al
EPI_ISL_438479,"Department of Pathology, University of Cambridge",Wellcome Sanger Institute for the COVID-19 Genomics UK Consortium,Luke W Meredith et al
EPI_ISL_425423,"Department of Pathology, University of Cambridge",COVID-19 Genomics UK (COG-UK) Consortium,Luke W Meredith et al
EPI_ISL_439514,"Department of Pathology, University of Cambridge",Wellcome Sanger Institute for the COVID-19 Genomics UK Consortium,Luke W Meredith et al
EPI_ISL_439403,"Department of Pathology, University of Cambridge",Wellcome Sanger Institute for the COVID-19 Genomics UK Consortium,Luke W Meredith et al
EPI_ISL_425425,"Department of Pathology, University of Cambridge",COVID-19 Genomics UK (COG-UK) Consortium,Luke W Meredith et al
EPI_ISL_439525,"Department of Pathology, University of Cambridge",Wellcome Sanger Institute for the COVID-19 Genomics UK Consortium,Luke W Meredith et al
EPI_ISL_425426,"Department of Pathology, University of Cambridge",COVID-19 Genomics UK (COG-UK) Consortium,Luke W Meredith et al
EPI_ISL_425427,"Department of Pathology, University of Cambridge",COVID-19 Genomics UK (COG-UK) Consortium,Luke W Meredith et al
EPI_ISL_439452,"Department of Pathology, University of Cambridge",Wellcome Sanger Institute for the COVID-19 Genomics UK Consortium,Luke W Meredith et al
EPI_ISL_425428,"Department of Pathology, University of Cambridge",COVID-19 Genomics UK (COG-UK) Consortium,Luke W Meredith et al
EPI_ISL_439376,"Department of Pathology, University of Cambridge",Wellcome Sanger Institute for the COVID-19 Genomics UK Consortium,Luke W Meredith et al
EPI_ISL_425429,"Department of Pathology, University of Cambridge",COVID-19 Genomics UK (COG-UK) Consortium,Luke W Meredith et al
EPI_ISL_438524,"Department of Pathology, University of Cambridge",Wellcome Sanger Institute for the COVID-19 Genomics UK Consortium,Luke W Meredith et al
EPI_ISL_425430,"Department of Pathology, University of Cambridge",COVID-19 Genomics UK (COG-UK) Consortium,Luke W Meredith et al
EPI_ISL_439474,"Department of Pathology, University of Cambridge",Wellcome Sanger Institute for the COVID-19 Genomics UK Consortium,Luke W Meredith et al
EPI_ISL_425431,"Department of Pathology, University of Cambridge",COVID-19 Genomics UK (COG-UK) Consortium,Luke W Meredith et al
EPI_ISL_439400,"Department of Pathology, University of Cambridge",Wellcome Sanger Institute for the COVID-19 Genomics UK Consortium,Luke W Meredith et al
EPI_ISL_425432,"Department of Pathology, University of Cambridge",COVID-19 Genomics UK (COG-UK) Consortium,Luke W Meredith et al
EPI_ISL_439415,"Department of Pathology, University of Cambridge",Wellcome Sanger Institute for the COVID-19 Genomics UK Consortium,Luke W Meredith et al
EPI_ISL_439389,"Department of Pathology, University of Cambridge",Wellcome Sanger Institute for the COVID-19 Genomics UK Consortium,Luke W Meredith et al
EPI_ISL_425434,"Department of Pathology, University of Cambridge",COVID-19 Genomics UK (COG-UK) Consortium,Luke W Meredith et al
EPI_ISL_438519,"Department of Pathology, University of Cambridge",Wellcome Sanger Institute for the COVID-19 Genomics UK Consortium,Luke W Meredith et al
EPI_ISL_425435,"Department of Pathology, University of Cambridge",COVID-19 Genomics UK (COG-UK) Consortium,Luke W Meredith et al
EPI_ISL_439511,"Department of Pathology, University of Cambridge",Wellcome Sanger Institute for the COVID-19 Genomics UK Consortium,Luke W Meredith et al
EPI_ISL_425436,"Department of Pathology, University of Cambridge",COVID-19 Genomics UK (COG-UK) Consortium,Luke W Meredith et al
EPI_ISL_439521,"Department of Pathology, University of Cambridge",Wellcome Sanger Institute for the COVID-19 Genomics UK Consortium,Luke W Meredith et al
EPI_ISL_425437,"Department of Pathology, University of Cambridge",COVID-19 Genomics UK (COG-UK) Consortium,Luke W Meredith et al
EPI_ISL_439504,"Department of Pathology, University of Cambridge",Wellcome Sanger Institute for the COVID-19 Genomics UK Consortium,Luke W Meredith et al
EPI_ISL_425439,"Department of Pathology, University of Cambridge",COVID-19 Genomics UK (COG-UK) Consortium,Luke W Meredith et al
EPI_ISL_439447,"Department of Pathology, University of Cambridge",Wellcome Sanger Institute for the COVID-19 Genomics UK Consortium,Luke W Meredith et al
EPI_ISL_425440,"Department of Pathology, University of Cambridge",COVID-19 Genomics UK (COG-UK) Consortium,Luke W Meredith et al
EPI_ISL_439446,"Department of Pathology, University of Cambridge",Wellcome Sanger Institute for the COVID-19 Genomics UK Consortium,Luke W Meredith et al
EPI_ISL_425441,"Department of Pathology, University of Cambridge",COVID-19 Genomics UK (COG-UK) Consortium,Luke W Meredith et al
EPI_ISL_425442,"Department of Pathology, University of Cambridge",COVID-19 Genomics UK (COG-UK) Consortium,Luke W Meredith et al
EPI_ISL_425443,"Department of Pathology, University of Cambridge",COVID-19 Genomics UK (COG-UK) Consortium,Luke W Meredith et al
EPI_ISL_425444,"Department of Pathology, University of Cambridge",COVID-19 Genomics UK (COG-UK) Consortium,Luke W Meredith et al
EPI_ISL_425446,"Department of Pathology, University of Cambridge",COVID-19 Genomics UK (COG-UK) Consortium,Luke W Meredith et al
EPI_ISL_425447,"Department of Pathology, University of Cambridge",COVID-19 Genomics UK (COG-UK) Consortium,Luke W Meredith et al
EPI_ISL_425448,"Department of Pathology, University of Cambridge",COVID-19 Genomics UK (COG-UK) Consortium,Luke W Meredith et al
EPI_ISL_425449,"Department of Pathology, University of Cambridge",COVID-19 Genomics UK (COG-UK) Consortium,Luke W Meredith et al
EPI_ISL_425450,"Department of Pathology, University of Cambridge",COVID-19 Genomics UK (COG-UK) Consortium,Luke W Meredith et al
EPI_ISL_425451,"Department of Pathology, University of Cambridge",COVID-19 Genomics UK (COG-UK) Consortium,Luke W Meredith et al
EPI_ISL_425452,"Department of Pathology, University of Cambridge",COVID-19 Genomics UK (COG-UK) Consortium,Luke W Meredith et al
EPI_ISL_425454,"Department of Pathology, University of Cambridge",COVID-19 Genomics UK (COG-UK) Consortium,Luke W Meredith et al
EPI_ISL_425455,"Department of Pathology, University of Cambridge",COVID-19 Genomics UK (COG-UK) Consortium,Luke W Meredith et al
EPI_ISL_425456,"Department of Pathology, University of Cambridge",COVID-19 Genomics UK (COG-UK) Consortium,Luke W Meredith et al
EPI_ISL_425457,"Department of Pathology, University of Cambridge",COVID-19 Genomics UK (COG-UK) Consortium,Luke W Meredith et al
EPI_ISL_425458,"Department of Pathology, University of Cambridge",COVID-19 Genomics UK (COG-UK) Consortium,Luke W Meredith et al
EPI_ISL_425459,"Department of Pathology, University of Cambridge",COVID-19 Genomics UK (COG-UK) Consortium,Luke W Meredith et al
EPI_ISL_425460,"Department of Pathology, University of Cambridge",COVID-19 Genomics UK (COG-UK) Consortium,Luke W Meredith et al
EPI_ISL_425461,"Department of Pathology, University of Cambridge",COVID-19 Genomics UK (COG-UK) Consortium,Luke W Meredith et al
EPI_ISL_439517,"Department of Pathology, University of Cambridge",Wellcome Sanger Institute for the COVID-19 Genomics UK Consortium,Luke W Meredith et al
EPI_ISL_439380,"Department of Pathology, University of Cambridge",Wellcome Sanger Institute for the COVID-19 Genomics UK Consortium,Luke W Meredith et al
EPI_ISL_439397,"Department of Pathology, University of Cambridge",Wellcome Sanger Institute for the COVID-19 Genomics UK Consortium,Luke W Meredith et al
EPI_ISL_438533,"Department of Pathology, University of Cambridge",Wellcome Sanger Institute for the COVID-19 Genomics UK Consortium,Luke W Meredith et al
EPI_ISL_439434,"Department of Pathology, University of Cambridge",Wellcome Sanger Institute for the COVID-19 Genomics UK Consortium,Luke W Meredith et al
EPI_ISL_438515,"Department of Pathology, University of Cambridge",Wellcome Sanger Institute for the COVID-19 Genomics UK Consortium,Luke W Meredith et al
EPI_ISL_439437,"Department of Pathology, University of Cambridge",Wellcome Sanger Institute for the COVID-19 Genomics UK Consortium,Luke W Meredith et al
EPI_ISL_439417,"Department of Pathology, University of Cambridge",Wellcome Sanger Institute for the COVID-19 Genomics UK Consortium,Luke W Meredith et al
EPI_ISL_439371,"Department of Pathology, University of Cambridge",Wellcome Sanger Institute for the COVID-19 Genomics UK Consortium,Luke W Meredith et al
EPI_ISL_439459,"Department of Pathology, University of Cambridge",Wellcome Sanger Institute for the COVID-19 Genomics UK Consortium,Luke W Meredith et al
EPI_ISL_439402,"Department of Pathology, University of Cambridge",Wellcome Sanger Institute for the COVID-19 Genomics UK Consortium,Luke W Meredith et al
EPI_ISL_438536,"Department of Pathology, University of Cambridge",Wellcome Sanger Institute for the COVID-19 Genomics UK Consortium,Luke W Meredith et al
EPI_ISL_439488,"Department of Pathology, University of Cambridge",Wellcome Sanger Institute for the COVID-19 Genomics UK Consortium,Luke W Meredith et al
EPI_ISL_439492,"Department of Pathology, University of Cambridge",Wellcome Sanger Institute for the COVID-19 Genomics UK Consortium,Luke W Meredith et al
EPI_ISL_438511,"Department of Pathology, University of Cambridge",Wellcome Sanger Institute for the COVID-19 Genomics UK Consortium,Luke W Meredith et al
EPI_ISL_439370,"Department of Pathology, University of Cambridge",Wellcome Sanger Institute for the COVID-19 Genomics UK Consortium,Luke W Meredith et al
EPI_ISL_439516,"Department of Pathology, University of Cambridge",Wellcome Sanger Institute for the COVID-19 Genomics UK Consortium,Luke W Meredith et al
EPI_ISL_439383,"Department of Pathology, University of Cambridge",Wellcome Sanger Institute for the COVID-19 Genomics UK Consortium,Luke W Meredith et al
EPI_ISL_438541,"Department of Pathology, University of Cambridge",Wellcome Sanger Institute for the COVID-19 Genomics UK Consortium,Luke W Meredith et al
EPI_ISL_438509,"Department of Pathology, University of Cambridge",Wellcome Sanger Institute for the COVID-19 Genomics UK Consortium,Luke W Meredith et al
EPI_ISL_439385,"Department of Pathology, University of Cambridge",Wellcome Sanger Institute for the COVID-19 Genomics UK Consortium,Luke W Meredith et al
EPI_ISL_439483,"Department of Pathology, University of Cambridge",Wellcome Sanger Institute for the COVID-19 Genomics UK Consortium,Luke W Meredith et al
EPI_ISL_439428,"Department of Pathology, University of Cambridge",Wellcome Sanger Institute for the COVID-19 Genomics UK Consortium,Luke W Meredith et al
EPI_ISL_439381,"Department of Pathology, University of Cambridge",Wellcome Sanger Institute for the COVID-19 Genomics UK Consortium,Luke W Meredith et al
EPI_ISL_438532,"Department of Pathology, University of Cambridge",Wellcome Sanger Institute for the COVID-19 Genomics UK Consortium,Luke W Meredith et al
EPI_ISL_439420,"Department of Pathology, University of Cambridge",Wellcome Sanger Institute for the COVID-19 Genomics UK Consortium,Luke W Meredith et al
EPI_ISL_439487,"Department of Pathology, University of Cambridge",Wellcome Sanger Institute for the COVID-19 Genomics UK Consortium,Luke W Meredith et al
EPI_ISL_439436,"Department of Pathology, University of Cambridge",Wellcome Sanger Institute for the COVID-19 Genomics UK Consortium,Luke W Meredith et al
EPI_ISL_439499,"Department of Pathology, University of Cambridge",Wellcome Sanger Institute for the COVID-19 Genomics UK Consortium,Luke W Meredith et al
EPI_ISL_439384,"Department of Pathology, University of Cambridge",Wellcome Sanger Institute for the COVID-19 Genomics UK Consortium,Luke W Meredith et al
EPI_ISL_439390,"Department of Pathology, University of Cambridge",Wellcome Sanger Institute for the COVID-19 Genomics UK Consortium,Luke W Meredith et al
EPI_ISL_439412,"Department of Pathology, University of Cambridge",Wellcome Sanger Institute for the COVID-19 Genomics UK Consortium,Luke W Meredith et al
EPI_ISL_439513,"Department of Pathology, University of Cambridge",Wellcome Sanger Institute for the COVID-19 Genomics UK Consortium,Luke W Meredith et al
EPI_ISL_439378,"Department of Pathology, University of Cambridge",Wellcome Sanger Institute for the COVID-19 Genomics UK Consortium,Luke W Meredith et al
EPI_ISL_438544,"Department of Pathology, University of Cambridge",Wellcome Sanger Institute for the COVID-19 Genomics UK Consortium,Luke W Meredith et al
EPI_ISL_439456,"Department of Pathology, University of Cambridge",Wellcome Sanger Institute for the COVID-19 Genomics UK Consortium,Luke W Meredith et al
EPI_ISL_438527,"Department of Pathology, University of Cambridge",Wellcome Sanger Institute for the COVID-19 Genomics UK Consortium,Luke W Meredith et al
EPI_ISL_439391,"Department of Pathology, University of Cambridge",Wellcome Sanger Institute for the COVID-19 Genomics UK Consortium,Luke W Meredith et al
EPI_ISL_439463,"Department of Pathology, University of Cambridge",Wellcome Sanger Institute for the COVID-19 Genomics UK Consortium,Luke W Meredith et al
EPI_ISL_439485,"Department of Pathology, University of Cambridge",Wellcome Sanger Institute for the COVID-19 Genomics UK Consortium,Luke W Meredith et al
EPI_ISL_439495,"Department of Pathology, University of Cambridge",Wellcome Sanger Institute for the COVID-19 Genomics UK Consortium,Luke W Meredith et al
EPI_ISL_439472,"Department of Pathology, University of Cambridge",Wellcome Sanger Institute for the COVID-19 Genomics UK Consortium,Luke W Meredith et al
EPI_ISL_439375,"Department of Pathology, University of Cambridge",Wellcome Sanger Institute for the COVID-19 Genomics UK Consortium,Luke W Meredith et al
EPI_ISL_439440,"Department of Pathology, University of Cambridge",Wellcome Sanger Institute for the COVID-19 Genomics UK Consortium,Luke W Meredith et al
EPI_ISL_438542,"Department of Pathology, University of Cambridge",Wellcome Sanger Institute for the COVID-19 Genomics UK Consortium,Luke W Meredith et al
EPI_ISL_438545,"Department of Pathology, University of Cambridge",Wellcome Sanger Institute for the COVID-19 Genomics UK Consortium,Luke W Meredith et al
EPI_ISL_439498,"Department of Pathology, University of Cambridge",Wellcome Sanger Institute for the COVID-19 Genomics UK Consortium,Luke W Meredith et al
EPI_ISL_438535,"Department of Pathology, University of Cambridge",Wellcome Sanger Institute for the COVID-19 Genomics UK Consortium,Luke W Meredith et al
EPI_ISL_439494,"Department of Pathology, University of Cambridge",Wellcome Sanger Institute for the COVID-19 Genomics UK Consortium,Luke W Meredith et al
EPI_ISL_439424,"Department of Pathology, University of Cambridge",Wellcome Sanger Institute for the COVID-19 Genomics UK Consortium,Luke W Meredith et al
EPI_ISL_439451,"Department of Pathology, University of Cambridge",Wellcome Sanger Institute for the COVID-19 Genomics UK Consortium,Luke W Meredith et al
EPI_ISL_439503,"Department of Pathology, University of Cambridge",Wellcome Sanger Institute for the COVID-19 Genomics UK Consortium,Luke W Meredith et al
EPI_ISL_439490,"Department of Pathology, University of Cambridge",Wellcome Sanger Institute for the COVID-19 Genomics UK Consortium,Luke W Meredith et al
EPI_ISL_439467,"Department of Pathology, University of Cambridge",Wellcome Sanger Institute for the COVID-19 Genomics UK Consortium,Luke W Meredith et al
EPI_ISL_439416,"Department of Pathology, University of Cambridge",Wellcome Sanger Institute for the COVID-19 Genomics UK Consortium,Luke W Meredith et al
EPI_ISL_438523,"Department of Pathology, University of Cambridge",Wellcome Sanger Institute for the COVID-19 Genomics UK Consortium,Luke W Meredith et al
EPI_ISL_438517,"Department of Pathology, University of Cambridge",Wellcome Sanger Institute for the COVID-19 Genomics UK Consortium,Luke W Meredith et al
EPI_ISL_438540,"Department of Pathology, University of Cambridge",Wellcome Sanger Institute for the COVID-19 Genomics UK Consortium,Luke W Meredith et al
EPI_ISL_438520,"Department of Pathology, University of Cambridge",Wellcome Sanger Institute for the COVID-19 Genomics UK Consortium,Luke W Meredith et al
EPI_ISL_439454,"Department of Pathology, University of Cambridge",Wellcome Sanger Institute for the COVID-19 Genomics UK Consortium,Luke W Meredith et al
EPI_ISL_438513,"Department of Pathology, University of Cambridge",Wellcome Sanger Institute for the COVID-19 Genomics UK Consortium,Luke W Meredith et al
EPI_ISL_439406,"Department of Pathology, University of Cambridge",Wellcome Sanger Institute for the COVID-19 Genomics UK Consortium,Luke W Meredith et al
EPI_ISL_439468,"Department of Pathology, University of Cambridge",Wellcome Sanger Institute for the COVID-19 Genomics UK Consortium,Luke W Meredith et al
EPI_ISL_438528,"Department of Pathology, University of Cambridge",Wellcome Sanger Institute for the COVID-19 Genomics UK Consortium,Luke W Meredith et al
EPI_ISL_439473,"Department of Pathology, University of Cambridge",Wellcome Sanger Institute for the COVID-19 Genomics UK Consortium,Luke W Meredith et al
EPI_ISL_438539,"Department of Pathology, University of Cambridge",Wellcome Sanger Institute for the COVID-19 Genomics UK Consortium,Luke W Meredith et al
EPI_ISL_438510,"Department of Pathology, University of Cambridge",Wellcome Sanger Institute for the COVID-19 Genomics UK Consortium,Luke W Meredith et al
EPI_ISL_439423,"Department of Pathology, University of Cambridge",Wellcome Sanger Institute for the COVID-19 Genomics UK Consortium,Luke W Meredith et al
EPI_ISL_439388,"Department of Pathology, University of Cambridge",Wellcome Sanger Institute for the COVID-19 Genomics UK Consortium,Luke W Meredith et al
EPI_ISL_438531,"Department of Pathology, University of Cambridge",Wellcome Sanger Institute for the COVID-19 Genomics UK Consortium,Luke W Meredith et al
EPI_ISL_439478,"Department of Pathology, University of Cambridge",Wellcome Sanger Institute for the COVID-19 Genomics UK Consortium,Luke W Meredith et al
EPI_ISL_439426,"Department of Pathology, University of Cambridge",Wellcome Sanger Institute for the COVID-19 Genomics UK Consortium,Luke W Meredith et al
EPI_ISL_438537,"Department of Pathology, University of Cambridge",Wellcome Sanger Institute for the COVID-19 Genomics UK Consortium,Luke W Meredith et al
EPI_ISL_439368,"Department of Pathology, University of Cambridge",Wellcome Sanger Institute for the COVID-19 Genomics UK Consortium,Luke W Meredith et al
EPI_ISL_439430,"Department of Pathology, University of Cambridge",Wellcome Sanger Institute for the COVID-19 Genomics UK Consortium,Luke W Meredith et al
EPI_ISL_439443,"Department of Pathology, University of Cambridge",Wellcome Sanger Institute for the COVID-19 Genomics UK Consortium,Luke W Meredith et al
EPI_ISL_439399,"Department of Pathology, University of Cambridge",Wellcome Sanger Institute for the COVID-19 Genomics UK Consortium,Luke W Meredith et al
EPI_ISL_439531,"Department of Pathology, University of Cambridge",Wellcome Sanger Institute for the COVID-19 Genomics UK Consortium,Luke W Meredith et al
EPI_ISL_439449,"Department of Pathology, University of Cambridge",Wellcome Sanger Institute for the COVID-19 Genomics UK Consortium,Luke W Meredith et al
EPI_ISL_439413,"Department of Pathology, University of Cambridge",Wellcome Sanger Institute for the COVID-19 Genomics UK Consortium,Luke W Meredith et al
EPI_ISL_439374,"Department of Pathology, University of Cambridge",Wellcome Sanger Institute for the COVID-19 Genomics UK Consortium,Luke W Meredith et al
EPI_ISL_438543,"Department of Pathology, University of Cambridge",Wellcome Sanger Institute for the COVID-19 Genomics UK Consortium,Luke W Meredith et al
EPI_ISL_439422,"Department of Pathology, University of Cambridge",Wellcome Sanger Institute for the COVID-19 Genomics UK Consortium,Luke W Meredith et al
EPI_ISL_439414,"Department of Pathology, University of Cambridge",Wellcome Sanger Institute for the COVID-19 Genomics UK Consortium,Luke W Meredith et al
EPI_ISL_439396,"Department of Pathology, University of Cambridge",Wellcome Sanger Institute for the COVID-19 Genomics UK Consortium,Luke W Meredith et al
EPI_ISL_439496,"Department of Pathology, University of Cambridge",Wellcome Sanger Institute for the COVID-19 Genomics UK Consortium,Luke W Meredith et al
EPI_ISL_439421,"Department of Pathology, University of Cambridge",Wellcome Sanger Institute for the COVID-19 Genomics UK Consortium,Luke W Meredith et al
EPI_ISL_439387,"Department of Pathology, University of Cambridge",Wellcome Sanger Institute for the COVID-19 Genomics UK Consortium,Luke W Meredith et al
EPI_ISL_439457,"Department of Pathology, University of Cambridge",Wellcome Sanger Institute for the COVID-19 Genomics UK Consortium,Luke W Meredith et al
EPI_ISL_439500,"Department of Pathology, University of Cambridge",Wellcome Sanger Institute for the COVID-19 Genomics UK Consortium,Luke W Meredith et al
EPI_ISL_439404,"Department of Pathology, University of Cambridge",Wellcome Sanger Institute for the COVID-19 Genomics UK Consortium,Luke W Meredith et al
EPI_ISL_439529,"Department of Pathology, University of Cambridge",Wellcome Sanger Institute for the COVID-19 Genomics UK Consortium,Luke W Meredith et al
EPI_ISL_439497,"Department of Pathology, University of Cambridge",Wellcome Sanger Institute for the COVID-19 Genomics UK Consortium,Luke W Meredith et al
EPI_ISL_439481,"Department of Pathology, University of Cambridge",Wellcome Sanger Institute for the COVID-19 Genomics UK Consortium,Luke W Meredith et al
EPI_ISL_438514,"Department of Pathology, University of Cambridge",Wellcome Sanger Institute for the COVID-19 Genomics UK Consortium,Luke W Meredith et al
EPI_ISL_439386,"Department of Pathology, University of Cambridge",Wellcome Sanger Institute for the COVID-19 Genomics UK Consortium,Luke W Meredith et al
EPI_ISL_439528,"Department of Pathology, University of Cambridge",Wellcome Sanger Institute for the COVID-19 Genomics UK Consortium,Luke W Meredith et al
EPI_ISL_439455,"Department of Pathology, University of Cambridge",Wellcome Sanger Institute for the COVID-19 Genomics UK Consortium,Luke W Meredith et al
EPI_ISL_439369,"Department of Pathology, University of Cambridge",Wellcome Sanger Institute for the COVID-19 Genomics UK Consortium,Luke W Meredith et al
EPI_ISL_439439,"Department of Pathology, University of Cambridge",Wellcome Sanger Institute for the COVID-19 Genomics UK Consortium,Luke W Meredith et al
EPI_ISL_439405,"Department of Pathology, University of Cambridge",Wellcome Sanger Institute for the COVID-19 Genomics UK Consortium,Luke W Meredith et al
EPI_ISL_439489,"Department of Pathology, University of Cambridge",Wellcome Sanger Institute for the COVID-19 Genomics UK Consortium,Luke W Meredith et al
EPI_ISL_439509,"Department of Pathology, University of Cambridge",Wellcome Sanger Institute for the COVID-19 Genomics UK Consortium,Luke W Meredith et al
EPI_ISL_439441,"Department of Pathology, University of Cambridge",Wellcome Sanger Institute for the COVID-19 Genomics UK Consortium,Luke W Meredith et al
EPI_ISL_439438,"Department of Pathology, University of Cambridge",Wellcome Sanger Institute for the COVID-19 Genomics UK Consortium,Luke W Meredith et al
EPI_ISL_439445,"Department of Pathology, University of Cambridge",Wellcome Sanger Institute for the COVID-19 Genomics UK Consortium,Luke W Meredith et al
EPI_ISL_439418,"Department of Pathology, University of Cambridge",Wellcome Sanger Institute for the COVID-19 Genomics UK Consortium,Luke W Meredith et al
EPI_ISL_439480,"Department of Pathology, University of Cambridge",Wellcome Sanger Institute for the COVID-19 Genomics UK Consortium,Luke W Meredith et al
EPI_ISL_439431,"Department of Pathology, University of Cambridge",Wellcome Sanger Institute for the COVID-19 Genomics UK Consortium,Luke W Meredith et al
EPI_ISL_439460,"Department of Pathology, University of Cambridge",Wellcome Sanger Institute for the COVID-19 Genomics UK Consortium,Luke W Meredith et al
EPI_ISL_439470,"Department of Pathology, University of Cambridge",Wellcome Sanger Institute for the COVID-19 Genomics UK Consortium,Luke W Meredith et al
EPI_ISL_438525,"Department of Pathology, University of Cambridge",Wellcome Sanger Institute for the COVID-19 Genomics UK Consortium,Luke W Meredith et al
EPI_ISL_439476,"Department of Pathology, University of Cambridge",Wellcome Sanger Institute for the COVID-19 Genomics UK Consortium,Luke W Meredith et al
EPI_ISL_439409,"Department of Pathology, University of Cambridge",Wellcome Sanger Institute for the COVID-19 Genomics UK Consortium,Luke W Meredith et al
EPI_ISL_439524,"Department of Pathology, University of Cambridge",Wellcome Sanger Institute for the COVID-19 Genomics UK Consortium,Luke W Meredith et al
EPI_ISL_439466,"Department of Pathology, University of Cambridge",Wellcome Sanger Institute for the COVID-19 Genomics UK Consortium,Luke W Meredith et al
EPI_ISL_438534,"Department of Pathology, University of Cambridge",Wellcome Sanger Institute for the COVID-19 Genomics UK Consortium,Luke W Meredith et al
EPI_ISL_439393,"Department of Pathology, University of Cambridge",Wellcome Sanger Institute for the COVID-19 Genomics UK Consortium,Luke W Meredith et al
EPI_ISL_439502,"Department of Pathology, University of Cambridge",Wellcome Sanger Institute for the COVID-19 Genomics UK Consortium,Luke W Meredith et al
EPI_ISL_439484,"Department of Pathology, University of Cambridge",Wellcome Sanger Institute for the COVID-19 Genomics UK Consortium,Luke W Meredith et al
EPI_ISL_433701,"Department of Pathology, University of Cambridge",COVID-19 Genomics UK (COG-UK) Consortium,Luke W Meredith et al
EPI_ISL_439519,"Department of Pathology, University of Cambridge",Wellcome Sanger Institute for the COVID-19 Genomics UK Consortium,Luke W Meredith et al
EPI_ISL_440842,"Department of Pathology, University of Cambridge",Wellcome Sanger Institute for the COVID-19 Genomics UK Consortium,Luke W Meredith et al
EPI_ISL_439372,"Department of Pathology, University of Cambridge",Wellcome Sanger Institute for the COVID-19 Genomics UK Consortium,Luke W Meredith et al
EPI_ISL_440818,"Department of Pathology, University of Cambridge",Wellcome Sanger Institute for the COVID-19 Genomics UK Consortium,Luke W Meredith et al
EPI_ISL_439401,"Department of Pathology, University of Cambridge",Wellcome Sanger Institute for the COVID-19 Genomics UK Consortium,Luke W Meredith et al
EPI_ISL_440839,"Department of Pathology, University of Cambridge",Wellcome Sanger Institute for the COVID-19 Genomics UK Consortium,Luke W Meredith et al
EPI_ISL_439444,"Department of Pathology, University of Cambridge",Wellcome Sanger Institute for the COVID-19 Genomics UK Consortium,Luke W Meredith et al
EPI_ISL_438249,"Department of Pathology, University of Cambridge",Wellcome Sanger Institute for the COVID-19 Genomics UK Consortium,Luke W Meredith et al
EPI_ISL_439464,"Department of Pathology, University of Cambridge",Wellcome Sanger Institute for the COVID-19 Genomics UK Consortium,Luke W Meredith et al
EPI_ISL_439435,"Department of Pathology, University of Cambridge",Wellcome Sanger Institute for the COVID-19 Genomics UK Consortium,Luke W Meredith et al
EPI_ISL_440821,"Department of Pathology, University of Cambridge",Wellcome Sanger Institute for the COVID-19 Genomics UK Consortium,Luke W Meredith et al
EPI_ISL_439392,"Department of Pathology, University of Cambridge",Wellcome Sanger Institute for the COVID-19 Genomics UK Consortium,Luke W Meredith et al
EPI_ISL_440828,"Department of Pathology, University of Cambridge",Wellcome Sanger Institute for the COVID-19 Genomics UK Consortium,Luke W Meredith et al
EPI_ISL_439429,"Department of Pathology, University of Cambridge",Wellcome Sanger Institute for the COVID-19 Genomics UK Consortium,Luke W Meredith et al
EPI_ISL_439462,"Department of Pathology, University of Cambridge",Wellcome Sanger Institute for the COVID-19 Genomics UK Consortium,Luke W Meredith et al
EPI_ISL_439373,"Department of Pathology, University of Cambridge",Wellcome Sanger Institute for the COVID-19 Genomics UK Consortium,Luke W Meredith et al
EPI_ISL_439425,"Department of Pathology, University of Cambridge",Wellcome Sanger Institute for the COVID-19 Genomics UK Consortium,Luke W Meredith et al
EPI_ISL_439510,"Department of Pathology, University of Cambridge",Wellcome Sanger Institute for the COVID-19 Genomics UK Consortium,Luke W Meredith et al
EPI_ISL_439433,"Department of Pathology, University of Cambridge",Wellcome Sanger Institute for the COVID-19 Genomics UK Consortium,Luke W Meredith et al
EPI_ISL_439526,"Department of Pathology, University of Cambridge",Wellcome Sanger Institute for the COVID-19 Genomics UK Consortium,Luke W Meredith et al
EPI_ISL_439479,"Department of Pathology, University of Cambridge",Wellcome Sanger Institute for the COVID-19 Genomics UK Consortium,Luke W Meredith et al
EPI_ISL_439382,"Department of Pathology, University of Cambridge",Wellcome Sanger Institute for the COVID-19 Genomics UK Consortium,Luke W Meredith et al
EPI_ISL_439453,"Department of Pathology, University of Cambridge",Wellcome Sanger Institute for the COVID-19 Genomics UK Consortium,Luke W Meredith et al
EPI_ISL_440830,"Department of Pathology, University of Cambridge",Wellcome Sanger Institute for the COVID-19 Genomics UK Consortium,Luke W Meredith et al
EPI_ISL_440841,"Department of Pathology, University of Cambridge",Wellcome Sanger Institute for the COVID-19 Genomics UK Consortium,Luke W Meredith et al
EPI_ISL_440832,"Department of Pathology, University of Cambridge",Wellcome Sanger Institute for the COVID-19 Genomics UK Consortium,Luke W Meredith et al
EPI_ISL_440850,"Department of Pathology, University of Cambridge",Wellcome Sanger Institute for the COVID-19 Genomics UK Consortium,Luke W Meredith et al
EPI_ISL_440838,"Department of Pathology, University of Cambridge",Wellcome Sanger Institute for the COVID-19 Genomics UK Consortium,Luke W Meredith et al
EPI_ISL_440812,"Department of Pathology, University of Cambridge",Wellcome Sanger Institute for the COVID-19 Genomics UK Consortium,Luke W Meredith et al
EPI_ISL_440814,"Department of Pathology, University of Cambridge",Wellcome Sanger Institute for the COVID-19 Genomics UK Consortium,Luke W Meredith et al
EPI_ISL_440851,"Department of Pathology, University of Cambridge",Wellcome Sanger Institute for the COVID-19 Genomics UK Consortium,Luke W Meredith et al
EPI_ISL_440843,"Department of Pathology, University of Cambridge",Wellcome Sanger Institute for the COVID-19 Genomics UK Consortium,Luke W Meredith et al
EPI_ISL_440836,"Department of Pathology, University of Cambridge",Wellcome Sanger Institute for the COVID-19 Genomics UK Consortium,Luke W Meredith et al
EPI_ISL_440815,"Department of Pathology, University of Cambridge",Wellcome Sanger Institute for the COVID-19 Genomics UK Consortium,Luke W Meredith et al
EPI_ISL_438250,"Department of Pathology, University of Cambridge",Wellcome Sanger Institute for the COVID-19 Genomics UK Consortium,Luke W Meredith et al
EPI_ISL_440811,"Department of Pathology, University of Cambridge",Wellcome Sanger Institute for the COVID-19 Genomics UK Consortium,Luke W Meredith et al
EPI_ISL_440822,"Department of Pathology, University of Cambridge",Wellcome Sanger Institute for the COVID-19 Genomics UK Consortium,Luke W Meredith et al
EPI_ISL_440849,"Department of Pathology, University of Cambridge",Wellcome Sanger Institute for the COVID-19 Genomics UK Consortium,Luke W Meredith et al
EPI_ISL_440845,"Department of Pathology, University of Cambridge",Wellcome Sanger Institute for the COVID-19 Genomics UK Consortium,Luke W Meredith et al
EPI_ISL_440823,"Department of Pathology, University of Cambridge",Wellcome Sanger Institute for the COVID-19 Genomics UK Consortium,Luke W Meredith et al
EPI_ISL_440825,"Department of Pathology, University of Cambridge",Wellcome Sanger Institute for the COVID-19 Genomics UK Consortium,Luke W Meredith et al
EPI_ISL_440829,"Department of Pathology, University of Cambridge",Wellcome Sanger Institute for the COVID-19 Genomics UK Consortium,Luke W Meredith et al
EPI_ISL_440834,"Department of Pathology, University of Cambridge",Wellcome Sanger Institute for the COVID-19 Genomics UK Consortium,Luke W Meredith et al
EPI_ISL_440601,"Department of Pathology, University of Cambridge",Wellcome Sanger Institute for the COVID-19 Genomics UK Consortium,Luke W Meredith et al
EPI_ISL_441842,"Department of Pathology, University of Cambridge",Wellcome Sanger Institute for the COVID-19 Genomics UK Consortium,Luke W Meredith et al
EPI_ISL_440827,"Department of Pathology, University of Cambridge",Wellcome Sanger Institute for the COVID-19 Genomics UK Consortium,Luke W Meredith et al
EPI_ISL_440824,"Department of Pathology, University of Cambridge",Wellcome Sanger Institute for the COVID-19 Genomics UK Consortium,Luke W Meredith et al
EPI_ISL_438252,"Department of Pathology, University of Cambridge",Wellcome Sanger Institute for the COVID-19 Genomics UK Consortium,Luke W Meredith et al
EPI_ISL_440837,"Department of Pathology, University of Cambridge",Wellcome Sanger Institute for the COVID-19 Genomics UK Consortium,Luke W Meredith et al
EPI_ISL_440831,"Department of Pathology, University of Cambridge",Wellcome Sanger Institute for the COVID-19 Genomics UK Consortium,Luke W Meredith et al
EPI_ISL_438248,"Department of Pathology, University of Cambridge",Wellcome Sanger Institute for the COVID-19 Genomics UK Consortium,Luke W Meredith et al
EPI_ISL_438251,"Department of Pathology, University of Cambridge",Wellcome Sanger Institute for the COVID-19 Genomics UK Consortium,Luke W Meredith et al
EPI_ISL_440817,"Department of Pathology, University of Cambridge",Wellcome Sanger Institute for the COVID-19 Genomics UK Consortium,Luke W Meredith et al
EPI_ISL_440844,"Department of Pathology, University of Cambridge",Wellcome Sanger Institute for the COVID-19 Genomics UK Consortium,Luke W Meredith et al
EPI_ISL_438253,"Department of Pathology, University of Cambridge",Wellcome Sanger Institute for the COVID-19 Genomics UK Consortium,Luke W Meredith et al
EPI_ISL_440810,"Department of Pathology, University of Cambridge",Wellcome Sanger Institute for the COVID-19 Genomics UK Consortium,Luke W Meredith et al
EPI_ISL_440835,"Department of Pathology, University of Cambridge",Wellcome Sanger Institute for the COVID-19 Genomics UK Consortium,Luke W Meredith et al
EPI_ISL_441312,"Department of Pathology, University of Cambridge",Wellcome Sanger Institute for the COVID-19 Genomics UK Consortium,Luke W Meredith et al
EPI_ISL_440820,"Department of Pathology, University of Cambridge",Wellcome Sanger Institute for the COVID-19 Genomics UK Consortium,Luke W Meredith et al
EPI_ISL_440816,"Department of Pathology, University of Cambridge",Wellcome Sanger Institute for the COVID-19 Genomics UK Consortium,Luke W Meredith et al
EPI_ISL_441836,"Department of Pathology, University of Cambridge",Wellcome Sanger Institute for the COVID-19 Genomics UK Consortium,Luke W Meredith et al
EPI_ISL_441125,"Department of Pathology, University of Cambridge",Wellcome Sanger Institute for the COVID-19 Genomics UK Consortium,Luke W Meredith et al
EPI_ISL_441185,"Department of Pathology, University of Cambridge",Wellcome Sanger Institute for the COVID-19 Genomics UK Consortium,Luke W Meredith et al
EPI_ISL_441837,"Department of Pathology, University of Cambridge",Wellcome Sanger Institute for the COVID-19 Genomics UK Consortium,Luke W Meredith et al
EPI_ISL_441840,"Department of Pathology, University of Cambridge",Wellcome Sanger Institute for the COVID-19 Genomics UK Consortium,Luke W Meredith et al
EPI_ISL_441204,"Department of Pathology, University of Cambridge",Wellcome Sanger Institute for the COVID-19 Genomics UK Consortium,Luke W Meredith et al
EPI_ISL_441157,"Department of Pathology, University of Cambridge",Wellcome Sanger Institute for the COVID-19 Genomics UK Consortium,Luke W Meredith et al
EPI_ISL_440826,"Department of Pathology, University of Cambridge",Wellcome Sanger Institute for the COVID-19 Genomics UK Consortium,Luke W Meredith et al
EPI_ISL_441819,"Department of Pathology, University of Cambridge",Wellcome Sanger Institute for the COVID-19 Genomics UK Consortium,Luke W Meredith et al
EPI_ISL_440848,"Department of Pathology, University of Cambridge",Wellcome Sanger Institute for the COVID-19 Genomics UK Consortium,Luke W Meredith et al
EPI_ISL_440840,"Department of Pathology, University of Cambridge",Wellcome Sanger Institute for the COVID-19 Genomics UK Consortium,Luke W Meredith et al
EPI_ISL_441206,"Department of Pathology, University of Cambridge",Wellcome Sanger Institute for the COVID-19 Genomics UK Consortium,Luke W Meredith et al
EPI_ISL_441120,"Department of Pathology, University of Cambridge",Wellcome Sanger Institute for the COVID-19 Genomics UK Consortium,Luke W Meredith et al
EPI_ISL_441339,"Department of Pathology, University of Cambridge",Wellcome Sanger Institute for the COVID-19 Genomics UK Consortium,Luke W Meredith et al
EPI_ISL_441162,"Department of Pathology, University of Cambridge",Wellcome Sanger Institute for the COVID-19 Genomics UK Consortium,Luke W Meredith et al
EPI_ISL_440846,"Department of Pathology, University of Cambridge",Wellcome Sanger Institute for the COVID-19 Genomics UK Consortium,Luke W Meredith et al
EPI_ISL_441789,"Department of Pathology, University of Cambridge",Wellcome Sanger Institute for the COVID-19 Genomics UK Consortium,Luke W Meredith et al
EPI_ISL_438254,"Department of Pathology, University of Cambridge",Wellcome Sanger Institute for the COVID-19 Genomics UK Consortium,Luke W Meredith et al
EPI_ISL_441795,"Department of Pathology, University of Cambridge",Wellcome Sanger Institute for the COVID-19 Genomics UK Consortium,Luke W Meredith et al
EPI_ISL_441229,"Department of Pathology, University of Cambridge",Wellcome Sanger Institute for the COVID-19 Genomics UK Consortium,Luke W Meredith et al
EPI_ISL_441264,"Department of Pathology, University of Cambridge",Wellcome Sanger Institute for the COVID-19 Genomics UK Consortium,Luke W Meredith et al
EPI_ISL_441146,"Department of Pathology, University of Cambridge",Wellcome Sanger Institute for the COVID-19 Genomics UK Consortium,Luke W Meredith et al
EPI_ISL_441123,"Department of Pathology, University of Cambridge",Wellcome Sanger Institute for the COVID-19 Genomics UK Consortium,Luke W Meredith et al
EPI_ISL_441128,"Department of Pathology, University of Cambridge",Wellcome Sanger Institute for the COVID-19 Genomics UK Consortium,Luke W Meredith et al
EPI_ISL_441803,"Department of Pathology, University of Cambridge",Wellcome Sanger Institute for the COVID-19 Genomics UK Consortium,Luke W Meredith et al
EPI_ISL_441103,"Department of Pathology, University of Cambridge",Wellcome Sanger Institute for the COVID-19 Genomics UK Consortium,Luke W Meredith et al
EPI_ISL_441152,"Department of Pathology, University of Cambridge",Wellcome Sanger Institute for the COVID-19 Genomics UK Consortium,Luke W Meredith et al
EPI_ISL_441118,"Department of Pathology, University of Cambridge",Wellcome Sanger Institute for the COVID-19 Genomics UK Consortium,Luke W Meredith et al
EPI_ISL_441163,"Department of Pathology, University of Cambridge",Wellcome Sanger Institute for the COVID-19 Genomics UK Consortium,Luke W Meredith et al
EPI_ISL_441835,"Department of Pathology, University of Cambridge",Wellcome Sanger Institute for the COVID-19 Genomics UK Consortium,Luke W Meredith et al
EPI_ISL_441160,"Department of Pathology, University of Cambridge",Wellcome Sanger Institute for the COVID-19 Genomics UK Consortium,Luke W Meredith et al
EPI_ISL_441149,"Department of Pathology, University of Cambridge",Wellcome Sanger Institute for the COVID-19 Genomics UK Consortium,Luke W Meredith et al
EPI_ISL_441831,"Department of Pathology, University of Cambridge",Wellcome Sanger Institute for the COVID-19 Genomics UK Consortium,Luke W Meredith et al
EPI_ISL_441110,"Department of Pathology, University of Cambridge",Wellcome Sanger Institute for the COVID-19 Genomics UK Consortium,Luke W Meredith et al
EPI_ISL_441112,"Department of Pathology, University of Cambridge",Wellcome Sanger Institute for the COVID-19 Genomics UK Consortium,Luke W Meredith et al
EPI_ISL_441107,"Department of Pathology, University of Cambridge",Wellcome Sanger Institute for the COVID-19 Genomics UK Consortium,Luke W Meredith et al
EPI_ISL_441139,"Department of Pathology, University of Cambridge",Wellcome Sanger Institute for the COVID-19 Genomics UK Consortium,Luke W Meredith et al
EPI_ISL_441144,"Department of Pathology, University of Cambridge",Wellcome Sanger Institute for the COVID-19 Genomics UK Consortium,Luke W Meredith et al
EPI_ISL_433702,"Department of Pathology, University of Cambridge",COVID-19 Genomics UK (COG-UK) Consortium,Luke W Meredith et al
EPI_ISL_433704,"Department of Pathology, University of Cambridge",COVID-19 Genomics UK (COG-UK) Consortium,Luke W Meredith et al
EPI_ISL_433705,"Department of Pathology, University of Cambridge",COVID-19 Genomics UK (COG-UK) Consortium,Luke W Meredith et al
EPI_ISL_433707,"Department of Pathology, University of Cambridge",COVID-19 Genomics UK (COG-UK) Consortium,Luke W Meredith et al
EPI_ISL_433709,"Department of Pathology, University of Cambridge",COVID-19 Genomics UK (COG-UK) Consortium,Luke W Meredith et al
EPI_ISL_433710,"Department of Pathology, University of Cambridge",COVID-19 Genomics UK (COG-UK) Consortium,Luke W Meredith et al
EPI_ISL_433711,"Department of Pathology, University of Cambridge",COVID-19 Genomics UK (COG-UK) Consortium,Luke W Meredith et al
EPI_ISL_433713,"Department of Pathology, University of Cambridge",COVID-19 Genomics UK (COG-UK) Consortium,Luke W Meredith et al
EPI_ISL_433714,"Department of Pathology, University of Cambridge",COVID-19 Genomics UK (COG-UK) Consortium,Luke W Meredith et al
EPI_ISL_433715,"Department of Pathology, University of Cambridge",COVID-19 Genomics UK (COG-UK) Consortium,Luke W Meredith et al
EPI_ISL_433716,"Department of Pathology, University of Cambridge",COVID-19 Genomics UK (COG-UK) Consortium,Luke W Meredith et al
EPI_ISL_433717,"Department of Pathology, University of Cambridge",COVID-19 Genomics UK (COG-UK) Consortium,Luke W Meredith et al
EPI_ISL_433718,"Department of Pathology, University of Cambridge",COVID-19 Genomics UK (COG-UK) Consortium,Luke W Meredith et al
EPI_ISL_433719,"Department of Pathology, University of Cambridge",COVID-19 Genomics UK (COG-UK) Consortium,Luke W Meredith et al
EPI_ISL_433720,"Department of Pathology, University of Cambridge",COVID-19 Genomics UK (COG-UK) Consortium,Luke W Meredith et al
EPI_ISL_433721,"Department of Pathology, University of Cambridge",COVID-19 Genomics UK (COG-UK) Consortium,Luke W Meredith et al
EPI_ISL_433722,"Department of Pathology, University of Cambridge",COVID-19 Genomics UK (COG-UK) Consortium,Luke W Meredith et al
EPI_ISL_433724,"Department of Pathology, University of Cambridge",COVID-19 Genomics UK (COG-UK) Consortium,Luke W Meredith et al
EPI_ISL_433726,"Department of Pathology, University of Cambridge",COVID-19 Genomics UK (COG-UK) Consortium,Luke W Meredith et al
EPI_ISL_433728,"Department of Pathology, University of Cambridge",COVID-19 Genomics UK (COG-UK) Consortium,Luke W Meredith et al
EPI_ISL_433729,"Department of Pathology, University of Cambridge",COVID-19 Genomics UK (COG-UK) Consortium,Luke W Meredith et al
EPI_ISL_433730,"Department of Pathology, University of Cambridge",COVID-19 Genomics UK (COG-UK) Consortium,Luke W Meredith et al
EPI_ISL_433731,"Department of Pathology, University of Cambridge",COVID-19 Genomics UK (COG-UK) Consortium,Luke W Meredith et al
EPI_ISL_433732,"Department of Pathology, University of Cambridge",COVID-19 Genomics UK (COG-UK) Consortium,Luke W Meredith et al
EPI_ISL_433733,"Department of Pathology, University of Cambridge",COVID-19 Genomics UK (COG-UK) Consortium,Luke W Meredith et al
EPI_ISL_433734,"Department of Pathology, University of Cambridge",COVID-19 Genomics UK (COG-UK) Consortium,Luke W Meredith et al
EPI_ISL_433735,"Department of Pathology, University of Cambridge",COVID-19 Genomics UK (COG-UK) Consortium,Luke W Meredith et al
EPI_ISL_433736,"Department of Pathology, University of Cambridge",COVID-19 Genomics UK (COG-UK) Consortium,Luke W Meredith et al
EPI_ISL_433737,"Department of Pathology, University of Cambridge",COVID-19 Genomics UK (COG-UK) Consortium,Luke W Meredith et al
EPI_ISL_433738,"Department of Pathology, University of Cambridge",COVID-19 Genomics UK (COG-UK) Consortium,Luke W Meredith et al
EPI_ISL_433739,"Department of Pathology, University of Cambridge",COVID-19 Genomics UK (COG-UK) Consortium,Luke W Meredith et al
EPI_ISL_433740,"Department of Pathology, University of Cambridge",COVID-19 Genomics UK (COG-UK) Consortium,Luke W Meredith et al
EPI_ISL_433741,"Department of Pathology, University of Cambridge",COVID-19 Genomics UK (COG-UK) Consortium,Luke W Meredith et al
EPI_ISL_433742,"Department of Pathology, University of Cambridge",COVID-19 Genomics UK (COG-UK) Consortium,Luke W Meredith et al
EPI_ISL_433743,"Department of Pathology, University of Cambridge",COVID-19 Genomics UK (COG-UK) Consortium,Luke W Meredith et al
EPI_ISL_433744,"Department of Pathology, University of Cambridge",COVID-19 Genomics UK (COG-UK) Consortium,Luke W Meredith et al
EPI_ISL_477817,"Department of Pathology, University of Cambridge",COVID-19 Genomics UK (COG-UK) Consortium,Luke W Meredith et al
EPI_ISL_433746,"Department of Pathology, University of Cambridge",COVID-19 Genomics UK (COG-UK) Consortium,Luke W Meredith et al
EPI_ISL_433747,"Department of Pathology, University of Cambridge",COVID-19 Genomics UK (COG-UK) Consortium,Luke W Meredith et al
EPI_ISL_433748,"Department of Pathology, University of Cambridge",COVID-19 Genomics UK (COG-UK) Consortium,Luke W Meredith et al
EPI_ISL_433749,"Department of Pathology, University of Cambridge",COVID-19 Genomics UK (COG-UK) Consortium,Luke W Meredith et al
EPI_ISL_433750,"Department of Pathology, University of Cambridge",COVID-19 Genomics UK (COG-UK) Consortium,Luke W Meredith et al
EPI_ISL_433751,"Department of Pathology, University of Cambridge",COVID-19 Genomics UK (COG-UK) Consortium,Luke W Meredith et al
EPI_ISL_433752,"Department of Pathology, University of Cambridge",COVID-19 Genomics UK (COG-UK) Consortium,Luke W Meredith et al
EPI_ISL_433753,"Department of Pathology, University of Cambridge",COVID-19 Genomics UK (COG-UK) Consortium,Luke W Meredith et al
EPI_ISL_433754,"Department of Pathology, University of Cambridge",COVID-19 Genomics UK (COG-UK) Consortium,Luke W Meredith et al
EPI_ISL_433755,"Department of Pathology, University of Cambridge",COVID-19 Genomics UK (COG-UK) Consortium,Luke W Meredith et al
EPI_ISL_433756,"Department of Pathology, University of Cambridge",COVID-19 Genomics UK (COG-UK) Consortium,Luke W Meredith et al
EPI_ISL_433757,"Department of Pathology, University of Cambridge",COVID-19 Genomics UK (COG-UK) Consortium,Luke W Meredith et al
EPI_ISL_433758,"Department of Pathology, University of Cambridge",COVID-19 Genomics UK (COG-UK) Consortium,Luke W Meredith et al
EPI_ISL_433759,"Department of Pathology, University of Cambridge",COVID-19 Genomics UK (COG-UK) Consortium,Luke W Meredith et al
EPI_ISL_433760,"Department of Pathology, University of Cambridge",COVID-19 Genomics UK (COG-UK) Consortium,Luke W Meredith et al
EPI_ISL_433761,"Department of Pathology, University of Cambridge",COVID-19 Genomics UK (COG-UK) Consortium,Luke W Meredith et al
EPI_ISL_433762,"Department of Pathology, University of Cambridge",COVID-19 Genomics UK (COG-UK) Consortium,Luke W Meredith et al
EPI_ISL_433763,"Department of Pathology, University of Cambridge",COVID-19 Genomics UK (COG-UK) Consortium,Luke W Meredith et al
EPI_ISL_433764,"Department of Pathology, University of Cambridge",COVID-19 Genomics UK (COG-UK) Consortium,Luke W Meredith et al
EPI_ISL_433765,"Department of Pathology, University of Cambridge",COVID-19 Genomics UK (COG-UK) Consortium,Luke W Meredith et al
EPI_ISL_433766,"Department of Pathology, University of Cambridge",COVID-19 Genomics UK (COG-UK) Consortium,Luke W Meredith et al
EPI_ISL_433767,"Department of Pathology, University of Cambridge",COVID-19 Genomics UK (COG-UK) Consortium,Luke W Meredith et al
EPI_ISL_433768,"Department of Pathology, University of Cambridge",COVID-19 Genomics UK (COG-UK) Consortium,Luke W Meredith et al
EPI_ISL_477818,"Department of Pathology, University of Cambridge",COVID-19 Genomics UK (COG-UK) Consortium,Luke W Meredith et al
EPI_ISL_433769,"Department of Pathology, University of Cambridge",COVID-19 Genomics UK (COG-UK) Consortium,Luke W Meredith et al
EPI_ISL_433770,"Department of Pathology, University of Cambridge",COVID-19 Genomics UK (COG-UK) Consortium,Luke W Meredith et al
EPI_ISL_433771,"Department of Pathology, University of Cambridge",COVID-19 Genomics UK (COG-UK) Consortium,Luke W Meredith et al
EPI_ISL_433772,"Department of Pathology, University of Cambridge",COVID-19 Genomics UK (COG-UK) Consortium,Luke W Meredith et al
EPI_ISL_433774,"Department of Pathology, University of Cambridge",COVID-19 Genomics UK (COG-UK) Consortium,Luke W Meredith et al
EPI_ISL_433775,"Department of Pathology, University of Cambridge",COVID-19 Genomics UK (COG-UK) Consortium,Luke W Meredith et al
EPI_ISL_433776,"Department of Pathology, University of Cambridge",COVID-19 Genomics UK (COG-UK) Consortium,Luke W Meredith et al
EPI_ISL_433778,"Department of Pathology, University of Cambridge",COVID-19 Genomics UK (COG-UK) Consortium,Luke W Meredith et al
EPI_ISL_433779,"Department of Pathology, University of Cambridge",COVID-19 Genomics UK (COG-UK) Consortium,Luke W Meredith et al
EPI_ISL_433780,"Department of Pathology, University of Cambridge",COVID-19 Genomics UK (COG-UK) Consortium,Luke W Meredith et al
EPI_ISL_433781,"Department of Pathology, University of Cambridge",COVID-19 Genomics UK (COG-UK) Consortium,Luke W Meredith et al
EPI_ISL_433782,"Department of Pathology, University of Cambridge",COVID-19 Genomics UK (COG-UK) Consortium,Luke W Meredith et al
EPI_ISL_433783,"Department of Pathology, University of Cambridge",COVID-19 Genomics UK (COG-UK) Consortium,Luke W Meredith et al
EPI_ISL_433785,"Department of Pathology, University of Cambridge",COVID-19 Genomics UK (COG-UK) Consortium,Luke W Meredith et al
EPI_ISL_433786,"Department of Pathology, University of Cambridge",COVID-19 Genomics UK (COG-UK) Consortium,Luke W Meredith et al
EPI_ISL_433787,"Department of Pathology, University of Cambridge",COVID-19 Genomics UK (COG-UK) Consortium,Luke W Meredith et al
EPI_ISL_433788,"Department of Pathology, University of Cambridge",COVID-19 Genomics UK (COG-UK) Consortium,Luke W Meredith et al
EPI_ISL_433789,"Department of Pathology, University of Cambridge",COVID-19 Genomics UK (COG-UK) Consortium,Luke W Meredith et al
EPI_ISL_433791,"Department of Pathology, University of Cambridge",COVID-19 Genomics UK (COG-UK) Consortium,Luke W Meredith et al
EPI_ISL_433793,"Department of Pathology, University of Cambridge",COVID-19 Genomics UK (COG-UK) Consortium,Luke W Meredith et al
EPI_ISL_433795,"Department of Pathology, University of Cambridge",COVID-19 Genomics UK (COG-UK) Consortium,Luke W Meredith et al
EPI_ISL_433797,"Department of Pathology, University of Cambridge",COVID-19 Genomics UK (COG-UK) Consortium,Luke W Meredith et al
EPI_ISL_433798,"Department of Pathology, University of Cambridge",COVID-19 Genomics UK (COG-UK) Consortium,Luke W Meredith et al
EPI_ISL_433799,"Department of Pathology, University of Cambridge",COVID-19 Genomics UK (COG-UK) Consortium,Luke W Meredith et al
EPI_ISL_433801,"Department of Pathology, University of Cambridge",COVID-19 Genomics UK (COG-UK) Consortium,Luke W Meredith et al
EPI_ISL_433802,"Department of Pathology, University of Cambridge",COVID-19 Genomics UK (COG-UK) Consortium,Luke W Meredith et al
EPI_ISL_433803,"Department of Pathology, University of Cambridge",COVID-19 Genomics UK (COG-UK) Consortium,Luke W Meredith et al
EPI_ISL_433804,"Department of Pathology, University of Cambridge",COVID-19 Genomics UK (COG-UK) Consortium,Luke W Meredith et al
EPI_ISL_433805,"Department of Pathology, University of Cambridge",COVID-19 Genomics UK (COG-UK) Consortium,Luke W Meredith et al
EPI_ISL_433806,"Department of Pathology, University of Cambridge",COVID-19 Genomics UK (COG-UK) Consortium,Luke W Meredith et al
EPI_ISL_433807,"Department of Pathology, University of Cambridge",COVID-19 Genomics UK (COG-UK) Consortium,Luke W Meredith et al
EPI_ISL_433808,"Department of Pathology, University of Cambridge",COVID-19 Genomics UK (COG-UK) Consortium,Luke W Meredith et al
EPI_ISL_433809,"Department of Pathology, University of Cambridge",COVID-19 Genomics UK (COG-UK) Consortium,Luke W Meredith et al
EPI_ISL_433810,"Department of Pathology, University of Cambridge",COVID-19 Genomics UK (COG-UK) Consortium,Luke W Meredith et al
EPI_ISL_433811,"Department of Pathology, University of Cambridge",COVID-19 Genomics UK (COG-UK) Consortium,Luke W Meredith et al
EPI_ISL_433812,"Department of Pathology, University of Cambridge",COVID-19 Genomics UK (COG-UK) Consortium,Luke W Meredith et al
EPI_ISL_441219,"Department of Pathology, University of Cambridge",Wellcome Sanger Institute for the COVID-19 Genomics UK Consortium,Luke W Meredith et al
EPI_ISL_441786,"Department of Pathology, University of Cambridge",Wellcome Sanger Institute for the COVID-19 Genomics UK Consortium,Luke W Meredith et al
EPI_ISL_441111,"Department of Pathology, University of Cambridge",Wellcome Sanger Institute for the COVID-19 Genomics UK Consortium,Luke W Meredith et al
EPI_ISL_441080,"Department of Pathology, University of Cambridge",Wellcome Sanger Institute for the COVID-19 Genomics UK Consortium,Luke W Meredith et al
EPI_ISL_441056,"Department of Pathology, University of Cambridge",Wellcome Sanger Institute for the COVID-19 Genomics UK Consortium,Luke W Meredith et al
EPI_ISL_441846,"Department of Pathology, University of Cambridge",Wellcome Sanger Institute for the COVID-19 Genomics UK Consortium,Luke W Meredith et al
EPI_ISL_441054,"Department of Pathology, University of Cambridge",Wellcome Sanger Institute for the COVID-19 Genomics UK Consortium,Luke W Meredith et al
EPI_ISL_441260,"Department of Pathology, University of Cambridge",Wellcome Sanger Institute for the COVID-19 Genomics UK Consortium,Luke W Meredith et al
EPI_ISL_441184,"Department of Pathology, University of Cambridge",Wellcome Sanger Institute for the COVID-19 Genomics UK Consortium,Luke W Meredith et al
EPI_ISL_441186,"Department of Pathology, University of Cambridge",Wellcome Sanger Institute for the COVID-19 Genomics UK Consortium,Luke W Meredith et al
EPI_ISL_441151,"Department of Pathology, University of Cambridge",Wellcome Sanger Institute for the COVID-19 Genomics UK Consortium,Luke W Meredith et al
EPI_ISL_441158,"Department of Pathology, University of Cambridge",Wellcome Sanger Institute for the COVID-19 Genomics UK Consortium,Luke W Meredith et al
EPI_ISL_441202,"Department of Pathology, University of Cambridge",Wellcome Sanger Institute for the COVID-19 Genomics UK Consortium,Luke W Meredith et al
EPI_ISL_441072,"Department of Pathology, University of Cambridge",Wellcome Sanger Institute for the COVID-19 Genomics UK Consortium,Luke W Meredith et al
EPI_ISL_441073,"Department of Pathology, University of Cambridge",Wellcome Sanger Institute for the COVID-19 Genomics UK Consortium,Luke W Meredith et al
EPI_ISL_441138,"Department of Pathology, University of Cambridge",Wellcome Sanger Institute for the COVID-19 Genomics UK Consortium,Luke W Meredith et al
EPI_ISL_441161,"Department of Pathology, University of Cambridge",Wellcome Sanger Institute for the COVID-19 Genomics UK Consortium,Luke W Meredith et al
EPI_ISL_441116,"Department of Pathology, University of Cambridge",Wellcome Sanger Institute for the COVID-19 Genomics UK Consortium,Luke W Meredith et al
EPI_ISL_441124,"Department of Pathology, University of Cambridge",Wellcome Sanger Institute for the COVID-19 Genomics UK Consortium,Luke W Meredith et al
EPI_ISL_441070,"Department of Pathology, University of Cambridge",Wellcome Sanger Institute for the COVID-19 Genomics UK Consortium,Luke W Meredith et al
EPI_ISL_441220,"Department of Pathology, University of Cambridge",Wellcome Sanger Institute for the COVID-19 Genomics UK Consortium,Luke W Meredith et al
EPI_ISL_441150,"Department of Pathology, University of Cambridge",Wellcome Sanger Institute for the COVID-19 Genomics UK Consortium,Luke W Meredith et al
EPI_ISL_441802,"Department of Pathology, University of Cambridge",Wellcome Sanger Institute for the COVID-19 Genomics UK Consortium,Luke W Meredith et al
EPI_ISL_441096,"Department of Pathology, University of Cambridge",Wellcome Sanger Institute for the COVID-19 Genomics UK Consortium,Luke W Meredith et al
EPI_ISL_441273,"Department of Pathology, University of Cambridge",Wellcome Sanger Institute for the COVID-19 Genomics UK Consortium,Luke W Meredith et al
EPI_ISL_441827,"Department of Pathology, University of Cambridge",Wellcome Sanger Institute for the COVID-19 Genomics UK Consortium,Luke W Meredith et al
EPI_ISL_440562,"Department of Pathology, University of Cambridge",Wellcome Sanger Institute for the COVID-19 Genomics UK Consortium,Luke W Meredith et al
EPI_ISL_441216,"Department of Pathology, University of Cambridge",Wellcome Sanger Institute for the COVID-19 Genomics UK Consortium,Luke W Meredith et al
EPI_ISL_441804,"Department of Pathology, University of Cambridge",Wellcome Sanger Institute for the COVID-19 Genomics UK Consortium,Luke W Meredith et al
EPI_ISL_441240,"Department of Pathology, University of Cambridge",Wellcome Sanger Institute for the COVID-19 Genomics UK Consortium,Luke W Meredith et al
EPI_ISL_441084,"Department of Pathology, University of Cambridge",Wellcome Sanger Institute for the COVID-19 Genomics UK Consortium,Luke W Meredith et al
EPI_ISL_441115,"Department of Pathology, University of Cambridge",Wellcome Sanger Institute for the COVID-19 Genomics UK Consortium,Luke W Meredith et al
EPI_ISL_441279,"Department of Pathology, University of Cambridge",Wellcome Sanger Institute for the COVID-19 Genomics UK Consortium,Luke W Meredith et al
EPI_ISL_441349,"Department of Pathology, University of Cambridge",Wellcome Sanger Institute for the COVID-19 Genomics UK Consortium,Luke W Meredith et al
EPI_ISL_441237,"Department of Pathology, University of Cambridge",Wellcome Sanger Institute for the COVID-19 Genomics UK Consortium,Luke W Meredith et al
EPI_ISL_441263,"Department of Pathology, University of Cambridge",Wellcome Sanger Institute for the COVID-19 Genomics UK Consortium,Luke W Meredith et al
EPI_ISL_441281,"Department of Pathology, University of Cambridge",Wellcome Sanger Institute for the COVID-19 Genomics UK Consortium,Luke W Meredith et al
EPI_ISL_441288,"Department of Pathology, University of Cambridge",Wellcome Sanger Institute for the COVID-19 Genomics UK Consortium,Luke W Meredith et al
EPI_ISL_470537,"Department of Pathology, University of Cambridge",Wellcome Sanger Institute for the COVID-19 Genomics UK Consortium,Luke W Meredith et al
EPI_ISL_441262,"Department of Pathology, University of Cambridge",Wellcome Sanger Institute for the COVID-19 Genomics UK Consortium,Luke W Meredith et al
EPI_ISL_440594,"Department of Pathology, University of Cambridge",Wellcome Sanger Institute for the COVID-19 Genomics UK Consortium,Luke W Meredith et al
EPI_ISL_441272,"Department of Pathology, University of Cambridge",Wellcome Sanger Institute for the COVID-19 Genomics UK Consortium,Luke W Meredith et al
EPI_ISL_440622,"Department of Pathology, University of Cambridge",Wellcome Sanger Institute for the COVID-19 Genomics UK Consortium,Luke W Meredith et al
EPI_ISL_441265,"Department of Pathology, University of Cambridge",Wellcome Sanger Institute for the COVID-19 Genomics UK Consortium,Luke W Meredith et al
EPI_ISL_441191,"Department of Pathology, University of Cambridge",Wellcome Sanger Institute for the COVID-19 Genomics UK Consortium,Luke W Meredith et al
EPI_ISL_441099,"Department of Pathology, University of Cambridge",Wellcome Sanger Institute for the COVID-19 Genomics UK Consortium,Luke W Meredith et al
EPI_ISL_441175,"Department of Pathology, University of Cambridge",Wellcome Sanger Institute for the COVID-19 Genomics UK Consortium,Luke W Meredith et al
EPI_ISL_441100,"Department of Pathology, University of Cambridge",Wellcome Sanger Institute for the COVID-19 Genomics UK Consortium,Luke W Meredith et al
EPI_ISL_470535,"Department of Pathology, University of Cambridge",Wellcome Sanger Institute for the COVID-19 Genomics UK Consortium,Luke W Meredith et al
EPI_ISL_441798,"Department of Pathology, University of Cambridge",Wellcome Sanger Institute for the COVID-19 Genomics UK Consortium,Luke W Meredith et al
EPI_ISL_441817,"Department of Pathology, University of Cambridge",Wellcome Sanger Institute for the COVID-19 Genomics UK Consortium,Luke W Meredith et al
EPI_ISL_441270,"Department of Pathology, University of Cambridge",Wellcome Sanger Institute for the COVID-19 Genomics UK Consortium,Luke W Meredith et al
EPI_ISL_441801,"Department of Pathology, University of Cambridge",Wellcome Sanger Institute for the COVID-19 Genomics UK Consortium,Luke W Meredith et al
EPI_ISL_440608,"Department of Pathology, University of Cambridge",Wellcome Sanger Institute for the COVID-19 Genomics UK Consortium,Luke W Meredith et al
EPI_ISL_441785,"Department of Pathology, University of Cambridge",Wellcome Sanger Institute for the COVID-19 Genomics UK Consortium,Luke W Meredith et al
EPI_ISL_441225,"Department of Pathology, University of Cambridge",Wellcome Sanger Institute for the COVID-19 Genomics UK Consortium,Luke W Meredith et al
EPI_ISL_441813,"Department of Pathology, University of Cambridge",Wellcome Sanger Institute for the COVID-19 Genomics UK Consortium,Luke W Meredith et al
EPI_ISL_440585,"Department of Pathology, University of Cambridge",Wellcome Sanger Institute for the COVID-19 Genomics UK Consortium,Luke W Meredith et al
EPI_ISL_441169,"Department of Pathology, University of Cambridge",Wellcome Sanger Institute for the COVID-19 Genomics UK Consortium,Luke W Meredith et al
EPI_ISL_441322,"Department of Pathology, University of Cambridge",Wellcome Sanger Institute for the COVID-19 Genomics UK Consortium,Luke W Meredith et al
EPI_ISL_441155,"Department of Pathology, University of Cambridge",Wellcome Sanger Institute for the COVID-19 Genomics UK Consortium,Luke W Meredith et al
EPI_ISL_441078,"Department of Pathology, University of Cambridge",Wellcome Sanger Institute for the COVID-19 Genomics UK Consortium,Luke W Meredith et al
EPI_ISL_441791,"Department of Pathology, University of Cambridge",Wellcome Sanger Institute for the COVID-19 Genomics UK Consortium,Luke W Meredith et al
EPI_ISL_441098,"Department of Pathology, University of Cambridge",Wellcome Sanger Institute for the COVID-19 Genomics UK Consortium,Luke W Meredith et al
EPI_ISL_441839,"Department of Pathology, University of Cambridge",Wellcome Sanger Institute for the COVID-19 Genomics UK Consortium,Luke W Meredith et al
EPI_ISL_441207,"Department of Pathology, University of Cambridge",Wellcome Sanger Institute for the COVID-19 Genomics UK Consortium,Luke W Meredith et al
EPI_ISL_441130,"Department of Pathology, University of Cambridge",Wellcome Sanger Institute for the COVID-19 Genomics UK Consortium,Luke W Meredith et al
EPI_ISL_441159,"Department of Pathology, University of Cambridge",Wellcome Sanger Institute for the COVID-19 Genomics UK Consortium,Luke W Meredith et al
EPI_ISL_441222,"Department of Pathology, University of Cambridge",Wellcome Sanger Institute for the COVID-19 Genomics UK Consortium,Luke W Meredith et al
EPI_ISL_441136,"Department of Pathology, University of Cambridge",Wellcome Sanger Institute for the COVID-19 Genomics UK Consortium,Luke W Meredith et al
EPI_ISL_441085,"Department of Pathology, University of Cambridge",Wellcome Sanger Institute for the COVID-19 Genomics UK Consortium,Luke W Meredith et al
EPI_ISL_441113,"Department of Pathology, University of Cambridge",Wellcome Sanger Institute for the COVID-19 Genomics UK Consortium,Luke W Meredith et al
EPI_ISL_441807,"Department of Pathology, University of Cambridge",Wellcome Sanger Institute for the COVID-19 Genomics UK Consortium,Luke W Meredith et al
EPI_ISL_441826,"Department of Pathology, University of Cambridge",Wellcome Sanger Institute for the COVID-19 Genomics UK Consortium,Luke W Meredith et al
EPI_ISL_441126,"Department of Pathology, University of Cambridge",Wellcome Sanger Institute for the COVID-19 Genomics UK Consortium,Luke W Meredith et al
EPI_ISL_441063,"Department of Pathology, University of Cambridge",Wellcome Sanger Institute for the COVID-19 Genomics UK Consortium,Luke W Meredith et al
EPI_ISL_441192,"Department of Pathology, University of Cambridge",Wellcome Sanger Institute for the COVID-19 Genomics UK Consortium,Luke W Meredith et al
EPI_ISL_441793,"Department of Pathology, University of Cambridge",Wellcome Sanger Institute for the COVID-19 Genomics UK Consortium,Luke W Meredith et al
EPI_ISL_441058,"Department of Pathology, University of Cambridge",Wellcome Sanger Institute for the COVID-19 Genomics UK Consortium,Luke W Meredith et al
EPI_ISL_441210,"Department of Pathology, University of Cambridge",Wellcome Sanger Institute for the COVID-19 Genomics UK Consortium,Luke W Meredith et al
EPI_ISL_441067,"Department of Pathology, University of Cambridge",Wellcome Sanger Institute for the COVID-19 Genomics UK Consortium,Luke W Meredith et al
EPI_ISL_441168,"Department of Pathology, University of Cambridge",Wellcome Sanger Institute for the COVID-19 Genomics UK Consortium,Luke W Meredith et al
EPI_ISL_441129,"Department of Pathology, University of Cambridge",Wellcome Sanger Institute for the COVID-19 Genomics UK Consortium,Luke W Meredith et al
EPI_ISL_441174,"Department of Pathology, University of Cambridge",Wellcome Sanger Institute for the COVID-19 Genomics UK Consortium,Luke W Meredith et al
EPI_ISL_441106,"Department of Pathology, University of Cambridge",Wellcome Sanger Institute for the COVID-19 Genomics UK Consortium,Luke W Meredith et al
EPI_ISL_441066,"Department of Pathology, University of Cambridge",Wellcome Sanger Institute for the COVID-19 Genomics UK Consortium,Luke W Meredith et al
EPI_ISL_441203,"Department of Pathology, University of Cambridge",Wellcome Sanger Institute for the COVID-19 Genomics UK Consortium,Luke W Meredith et al
EPI_ISL_441822,"Department of Pathology, University of Cambridge",Wellcome Sanger Institute for the COVID-19 Genomics UK Consortium,Luke W Meredith et al
EPI_ISL_470536,"Department of Pathology, University of Cambridge",Wellcome Sanger Institute for the COVID-19 Genomics UK Consortium,Luke W Meredith et al
EPI_ISL_441154,"Department of Pathology, University of Cambridge",Wellcome Sanger Institute for the COVID-19 Genomics UK Consortium,Luke W Meredith et al
EPI_ISL_441171,"Department of Pathology, University of Cambridge",Wellcome Sanger Institute for the COVID-19 Genomics UK Consortium,Luke W Meredith et al
EPI_ISL_441834,"Department of Pathology, University of Cambridge",Wellcome Sanger Institute for the COVID-19 Genomics UK Consortium,Luke W Meredith et al
EPI_ISL_441156,"Department of Pathology, University of Cambridge",Wellcome Sanger Institute for the COVID-19 Genomics UK Consortium,Luke W Meredith et al
EPI_ISL_441165,"Department of Pathology, University of Cambridge",Wellcome Sanger Institute for the COVID-19 Genomics UK Consortium,Luke W Meredith et al
EPI_ISL_441833,"Department of Pathology, University of Cambridge",Wellcome Sanger Institute for the COVID-19 Genomics UK Consortium,Luke W Meredith et al
EPI_ISL_441180,"Department of Pathology, University of Cambridge",Wellcome Sanger Institute for the COVID-19 Genomics UK Consortium,Luke W Meredith et al
EPI_ISL_441091,"Department of Pathology, University of Cambridge",Wellcome Sanger Institute for the COVID-19 Genomics UK Consortium,Luke W Meredith et al
EPI_ISL_441075,"Department of Pathology, University of Cambridge",Wellcome Sanger Institute for the COVID-19 Genomics UK Consortium,Luke W Meredith et al
EPI_ISL_441059,"Department of Pathology, University of Cambridge",Wellcome Sanger Institute for the COVID-19 Genomics UK Consortium,Luke W Meredith et al
EPI_ISL_441105,"Department of Pathology, University of Cambridge",Wellcome Sanger Institute for the COVID-19 Genomics UK Consortium,Luke W Meredith et al
EPI_ISL_441147,"Department of Pathology, University of Cambridge",Wellcome Sanger Institute for the COVID-19 Genomics UK Consortium,Luke W Meredith et al
EPI_ISL_441196,"Department of Pathology, University of Cambridge",Wellcome Sanger Institute for the COVID-19 Genomics UK Consortium,Luke W Meredith et al
EPI_ISL_441140,"Department of Pathology, University of Cambridge",Wellcome Sanger Institute for the COVID-19 Genomics UK Consortium,Luke W Meredith et al
EPI_ISL_441141,"Department of Pathology, University of Cambridge",Wellcome Sanger Institute for the COVID-19 Genomics UK Consortium,Luke W Meredith et al
EPI_ISL_441086,"Department of Pathology, University of Cambridge",Wellcome Sanger Institute for the COVID-19 Genomics UK Consortium,Luke W Meredith et al
EPI_ISL_441114,"Department of Pathology, University of Cambridge",Wellcome Sanger Institute for the COVID-19 Genomics UK Consortium,Luke W Meredith et al
EPI_ISL_441104,"Department of Pathology, University of Cambridge",Wellcome Sanger Institute for the COVID-19 Genomics UK Consortium,Luke W Meredith et al
EPI_ISL_441829,"Department of Pathology, University of Cambridge",Wellcome Sanger Institute for the COVID-19 Genomics UK Consortium,Luke W Meredith et al
EPI_ISL_441181,"Department of Pathology, University of Cambridge",Wellcome Sanger Institute for the COVID-19 Genomics UK Consortium,Luke W Meredith et al
EPI_ISL_441131,"Department of Pathology, University of Cambridge",Wellcome Sanger Institute for the COVID-19 Genomics UK Consortium,Luke W Meredith et al
EPI_ISL_441792,"Department of Pathology, University of Cambridge",Wellcome Sanger Institute for the COVID-19 Genomics UK Consortium,Luke W Meredith et al
EPI_ISL_441820,"Department of Pathology, University of Cambridge",Wellcome Sanger Institute for the COVID-19 Genomics UK Consortium,Luke W Meredith et al
EPI_ISL_441183,"Department of Pathology, University of Cambridge",Wellcome Sanger Institute for the COVID-19 Genomics UK Consortium,Luke W Meredith et al
EPI_ISL_441799,"Department of Pathology, University of Cambridge",Wellcome Sanger Institute for the COVID-19 Genomics UK Consortium,Luke W Meredith et al
EPI_ISL_441164,"Department of Pathology, University of Cambridge",Wellcome Sanger Institute for the COVID-19 Genomics UK Consortium,Luke W Meredith et al
EPI_ISL_441200,"Department of Pathology, University of Cambridge",Wellcome Sanger Institute for the COVID-19 Genomics UK Consortium,Luke W Meredith et al
EPI_ISL_441074,"Department of Pathology, University of Cambridge",Wellcome Sanger Institute for the COVID-19 Genomics UK Consortium,Luke W Meredith et al
EPI_ISL_441189,"Department of Pathology, University of Cambridge",Wellcome Sanger Institute for the COVID-19 Genomics UK Consortium,Luke W Meredith et al
EPI_ISL_441089,"Department of Pathology, University of Cambridge",Wellcome Sanger Institute for the COVID-19 Genomics UK Consortium,Luke W Meredith et al
EPI_ISL_441119,"Department of Pathology, University of Cambridge",Wellcome Sanger Institute for the COVID-19 Genomics UK Consortium,Luke W Meredith et al
EPI_ISL_441079,"Department of Pathology, University of Cambridge",Wellcome Sanger Institute for the COVID-19 Genomics UK Consortium,Luke W Meredith et al
EPI_ISL_441201,"Department of Pathology, University of Cambridge",Wellcome Sanger Institute for the COVID-19 Genomics UK Consortium,Luke W Meredith et al
EPI_ISL_441828,"Department of Pathology, University of Cambridge",Wellcome Sanger Institute for the COVID-19 Genomics UK Consortium,Luke W Meredith et al
EPI_ISL_441102,"Department of Pathology, University of Cambridge",Wellcome Sanger Institute for the COVID-19 Genomics UK Consortium,Luke W Meredith et al
EPI_ISL_441212,"Department of Pathology, University of Cambridge",Wellcome Sanger Institute for the COVID-19 Genomics UK Consortium,Luke W Meredith et al
EPI_ISL_441213,"Department of Pathology, University of Cambridge",Wellcome Sanger Institute for the COVID-19 Genomics UK Consortium,Luke W Meredith et al
EPI_ISL_441209,"Department of Pathology, University of Cambridge",Wellcome Sanger Institute for the COVID-19 Genomics UK Consortium,Luke W Meredith et al
EPI_ISL_441198,"Department of Pathology, University of Cambridge",Wellcome Sanger Institute for the COVID-19 Genomics UK Consortium,Luke W Meredith et al
EPI_ISL_441821,"Department of Pathology, University of Cambridge",Wellcome Sanger Institute for the COVID-19 Genomics UK Consortium,Luke W Meredith et al
EPI_ISL_441194,"Department of Pathology, University of Cambridge",Wellcome Sanger Institute for the COVID-19 Genomics UK Consortium,Luke W Meredith et al
EPI_ISL_441815,"Department of Pathology, University of Cambridge",Wellcome Sanger Institute for the COVID-19 Genomics UK Consortium,Luke W Meredith et al
EPI_ISL_441199,"Department of Pathology, University of Cambridge",Wellcome Sanger Institute for the COVID-19 Genomics UK Consortium,Luke W Meredith et al
EPI_ISL_441061,"Department of Pathology, University of Cambridge",Wellcome Sanger Institute for the COVID-19 Genomics UK Consortium,Luke W Meredith et al
EPI_ISL_441843,"Department of Pathology, University of Cambridge",Wellcome Sanger Institute for the COVID-19 Genomics UK Consortium,Luke W Meredith et al
EPI_ISL_441214,"Department of Pathology, University of Cambridge",Wellcome Sanger Institute for the COVID-19 Genomics UK Consortium,Luke W Meredith et al
EPI_ISL_441814,"Department of Pathology, University of Cambridge",Wellcome Sanger Institute for the COVID-19 Genomics UK Consortium,Luke W Meredith et al
EPI_ISL_441823,"Department of Pathology, University of Cambridge",Wellcome Sanger Institute for the COVID-19 Genomics UK Consortium,Luke W Meredith et al
EPI_ISL_441215,"Department of Pathology, University of Cambridge",Wellcome Sanger Institute for the COVID-19 Genomics UK Consortium,Luke W Meredith et al
EPI_ISL_441148,"Department of Pathology, University of Cambridge",Wellcome Sanger Institute for the COVID-19 Genomics UK Consortium,Luke W Meredith et al
EPI_ISL_441088,"Department of Pathology, University of Cambridge",Wellcome Sanger Institute for the COVID-19 Genomics UK Consortium,Luke W Meredith et al
EPI_ISL_441153,"Department of Pathology, University of Cambridge",Wellcome Sanger Institute for the COVID-19 Genomics UK Consortium,Luke W Meredith et al
EPI_ISL_441187,"Department of Pathology, University of Cambridge",Wellcome Sanger Institute for the COVID-19 Genomics UK Consortium,Luke W Meredith et al
EPI_ISL_441090,"Department of Pathology, University of Cambridge",Wellcome Sanger Institute for the COVID-19 Genomics UK Consortium,Luke W Meredith et al
EPI_ISL_441143,"Department of Pathology, University of Cambridge",Wellcome Sanger Institute for the COVID-19 Genomics UK Consortium,Luke W Meredith et al
EPI_ISL_441121,"Department of Pathology, University of Cambridge",Wellcome Sanger Institute for the COVID-19 Genomics UK Consortium,Luke W Meredith et al
EPI_ISL_441053,"Department of Pathology, University of Cambridge",Wellcome Sanger Institute for the COVID-19 Genomics UK Consortium,Luke W Meredith et al
EPI_ISL_441064,"Department of Pathology, University of Cambridge",Wellcome Sanger Institute for the COVID-19 Genomics UK Consortium,Luke W Meredith et al
EPI_ISL_441145,"Department of Pathology, University of Cambridge",Wellcome Sanger Institute for the COVID-19 Genomics UK Consortium,Luke W Meredith et al
EPI_ISL_441217,"Department of Pathology, University of Cambridge",Wellcome Sanger Institute for the COVID-19 Genomics UK Consortium,Luke W Meredith et al
EPI_ISL_441816,"Department of Pathology, University of Cambridge",Wellcome Sanger Institute for the COVID-19 Genomics UK Consortium,Luke W Meredith et al
EPI_ISL_441179,"Department of Pathology, University of Cambridge",Wellcome Sanger Institute for the COVID-19 Genomics UK Consortium,Luke W Meredith et al
EPI_ISL_441841,"Department of Pathology, University of Cambridge",Wellcome Sanger Institute for the COVID-19 Genomics UK Consortium,Luke W Meredith et al
EPI_ISL_441797,"Department of Pathology, University of Cambridge",Wellcome Sanger Institute for the COVID-19 Genomics UK Consortium,Luke W Meredith et al
EPI_ISL_441182,"Department of Pathology, University of Cambridge",Wellcome Sanger Institute for the COVID-19 Genomics UK Consortium,Luke W Meredith et al
EPI_ISL_441805,"Department of Pathology, University of Cambridge",Wellcome Sanger Institute for the COVID-19 Genomics UK Consortium,Luke W Meredith et al
EPI_ISL_441818,"Department of Pathology, University of Cambridge",Wellcome Sanger Institute for the COVID-19 Genomics UK Consortium,Luke W Meredith et al
EPI_ISL_441137,"Department of Pathology, University of Cambridge",Wellcome Sanger Institute for the COVID-19 Genomics UK Consortium,Luke W Meredith et al
EPI_ISL_441811,"Department of Pathology, University of Cambridge",Wellcome Sanger Institute for the COVID-19 Genomics UK Consortium,Luke W Meredith et al
EPI_ISL_441788,"Department of Pathology, University of Cambridge",Wellcome Sanger Institute for the COVID-19 Genomics UK Consortium,Luke W Meredith et al
EPI_ISL_441809,"Department of Pathology, University of Cambridge",Wellcome Sanger Institute for the COVID-19 Genomics UK Consortium,Luke W Meredith et al
EPI_ISL_441166,"Department of Pathology, University of Cambridge",Wellcome Sanger Institute for the COVID-19 Genomics UK Consortium,Luke W Meredith et al
EPI_ISL_441173,"Department of Pathology, University of Cambridge",Wellcome Sanger Institute for the COVID-19 Genomics UK Consortium,Luke W Meredith et al
EPI_ISL_441796,"Department of Pathology, University of Cambridge",Wellcome Sanger Institute for the COVID-19 Genomics UK Consortium,Luke W Meredith et al
EPI_ISL_441082,"Department of Pathology, University of Cambridge",Wellcome Sanger Institute for the COVID-19 Genomics UK Consortium,Luke W Meredith et al
EPI_ISL_441211,"Department of Pathology, University of Cambridge",Wellcome Sanger Institute for the COVID-19 Genomics UK Consortium,Luke W Meredith et al
EPI_ISL_441307,"Department of Pathology, University of Cambridge",Wellcome Sanger Institute for the COVID-19 Genomics UK Consortium,Luke W Meredith et al
EPI_ISL_441076,"Department of Pathology, University of Cambridge",Wellcome Sanger Institute for the COVID-19 Genomics UK Consortium,Luke W Meredith et al
EPI_ISL_441302,"Department of Pathology, University of Cambridge",Wellcome Sanger Institute for the COVID-19 Genomics UK Consortium,Luke W Meredith et al
EPI_ISL_444393,"Department of Pathology, University of Cambridge",COVID-19 Genomics UK (COG-UK) Consortium,Luke W Meredith et al
EPI_ISL_433813,"Department of Pathology, University of Cambridge",COVID-19 Genomics UK (COG-UK) Consortium,Luke W Meredith et al
EPI_ISL_433814,"Department of Pathology, University of Cambridge",COVID-19 Genomics UK (COG-UK) Consortium,Luke W Meredith et al
EPI_ISL_433815,"Department of Pathology, University of Cambridge",COVID-19 Genomics UK (COG-UK) Consortium,Luke W Meredith et al
EPI_ISL_433816,"Department of Pathology, University of Cambridge",COVID-19 Genomics UK (COG-UK) Consortium,Luke W Meredith et al
EPI_ISL_433818,"Department of Pathology, University of Cambridge",COVID-19 Genomics UK (COG-UK) Consortium,Luke W Meredith et al
EPI_ISL_433819,"Department of Pathology, University of Cambridge",COVID-19 Genomics UK (COG-UK) Consortium,Luke W Meredith et al
EPI_ISL_433821,"Department of Pathology, University of Cambridge",COVID-19 Genomics UK (COG-UK) Consortium,Luke W Meredith et al
EPI_ISL_433822,"Department of Pathology, University of Cambridge",COVID-19 Genomics UK (COG-UK) Consortium,Luke W Meredith et al
EPI_ISL_433823,"Department of Pathology, University of Cambridge",COVID-19 Genomics UK (COG-UK) Consortium,Luke W Meredith et al
EPI_ISL_433824,"Department of Pathology, University of Cambridge",COVID-19 Genomics UK (COG-UK) Consortium,Luke W Meredith et al
EPI_ISL_433825,"Department of Pathology, University of Cambridge",COVID-19 Genomics UK (COG-UK) Consortium,Luke W Meredith et al
EPI_ISL_440560,"Department of Pathology, University of Cambridge",Wellcome Sanger Institute for the COVID-19 Genomics UK Consortium,Luke W Meredith et al
EPI_ISL_441335,"Department of Pathology, University of Cambridge",Wellcome Sanger Institute for the COVID-19 Genomics UK Consortium,Luke W Meredith et al
EPI_ISL_441285,"Department of Pathology, University of Cambridge",Wellcome Sanger Institute for the COVID-19 Genomics UK Consortium,Luke W Meredith et al
EPI_ISL_441305,"Department of Pathology, University of Cambridge",Wellcome Sanger Institute for the COVID-19 Genomics UK Consortium,Luke W Meredith et al
EPI_ISL_441310,"Department of Pathology, University of Cambridge",Wellcome Sanger Institute for the COVID-19 Genomics UK Consortium,Luke W Meredith et al
EPI_ISL_440621,"Department of Pathology, University of Cambridge",Wellcome Sanger Institute for the COVID-19 Genomics UK Consortium,Luke W Meredith et al
EPI_ISL_441226,"Department of Pathology, University of Cambridge",Wellcome Sanger Institute for the COVID-19 Genomics UK Consortium,Luke W Meredith et al
EPI_ISL_440564,"Department of Pathology, University of Cambridge",Wellcome Sanger Institute for the COVID-19 Genomics UK Consortium,Luke W Meredith et al
EPI_ISL_441241,"Department of Pathology, University of Cambridge",Wellcome Sanger Institute for the COVID-19 Genomics UK Consortium,Luke W Meredith et al
EPI_ISL_441254,"Department of Pathology, University of Cambridge",Wellcome Sanger Institute for the COVID-19 Genomics UK Consortium,Luke W Meredith et al
EPI_ISL_441284,"Department of Pathology, University of Cambridge",Wellcome Sanger Institute for the COVID-19 Genomics UK Consortium,Luke W Meredith et al
EPI_ISL_441295,"Department of Pathology, University of Cambridge",Wellcome Sanger Institute for the COVID-19 Genomics UK Consortium,Luke W Meredith et al
EPI_ISL_441227,"Department of Pathology, University of Cambridge",Wellcome Sanger Institute for the COVID-19 Genomics UK Consortium,Luke W Meredith et al
EPI_ISL_441233,"Department of Pathology, University of Cambridge",Wellcome Sanger Institute for the COVID-19 Genomics UK Consortium,Luke W Meredith et al
EPI_ISL_441296,"Department of Pathology, University of Cambridge",Wellcome Sanger Institute for the COVID-19 Genomics UK Consortium,Luke W Meredith et al
EPI_ISL_470538,"Department of Pathology, University of Cambridge",Wellcome Sanger Institute for the COVID-19 Genomics UK Consortium,Luke W Meredith et al
EPI_ISL_440604,"Department of Pathology, University of Cambridge",Wellcome Sanger Institute for the COVID-19 Genomics UK Consortium,Luke W Meredith et al
EPI_ISL_441301,"Department of Pathology, University of Cambridge",Wellcome Sanger Institute for the COVID-19 Genomics UK Consortium,Luke W Meredith et al
EPI_ISL_440599,"Department of Pathology, University of Cambridge",Wellcome Sanger Institute for the COVID-19 Genomics UK Consortium,Luke W Meredith et al
EPI_ISL_441308,"Department of Pathology, University of Cambridge",Wellcome Sanger Institute for the COVID-19 Genomics UK Consortium,Luke W Meredith et al
EPI_ISL_441306,"Department of Pathology, University of Cambridge",Wellcome Sanger Institute for the COVID-19 Genomics UK Consortium,Luke W Meredith et al
EPI_ISL_441332,"Department of Pathology, University of Cambridge",Wellcome Sanger Institute for the COVID-19 Genomics UK Consortium,Luke W Meredith et al
EPI_ISL_441298,"Department of Pathology, University of Cambridge",Wellcome Sanger Institute for the COVID-19 Genomics UK Consortium,Luke W Meredith et al
EPI_ISL_440615,"Department of Pathology, University of Cambridge",Wellcome Sanger Institute for the COVID-19 Genomics UK Consortium,Luke W Meredith et al
EPI_ISL_441313,"Department of Pathology, University of Cambridge",Wellcome Sanger Institute for the COVID-19 Genomics UK Consortium,Luke W Meredith et al
EPI_ISL_441248,"Department of Pathology, University of Cambridge",Wellcome Sanger Institute for the COVID-19 Genomics UK Consortium,Luke W Meredith et al
EPI_ISL_440592,"Department of Pathology, University of Cambridge",Wellcome Sanger Institute for the COVID-19 Genomics UK Consortium,Luke W Meredith et al
EPI_ISL_440620,"Department of Pathology, University of Cambridge",Wellcome Sanger Institute for the COVID-19 Genomics UK Consortium,Luke W Meredith et al
EPI_ISL_440577,"Department of Pathology, University of Cambridge",Wellcome Sanger Institute for the COVID-19 Genomics UK Consortium,Luke W Meredith et al
EPI_ISL_441292,"Department of Pathology, University of Cambridge",Wellcome Sanger Institute for the COVID-19 Genomics UK Consortium,Luke W Meredith et al
EPI_ISL_440572,"Department of Pathology, University of Cambridge",Wellcome Sanger Institute for the COVID-19 Genomics UK Consortium,Luke W Meredith et al
EPI_ISL_441299,"Department of Pathology, University of Cambridge",Wellcome Sanger Institute for the COVID-19 Genomics UK Consortium,Luke W Meredith et al
EPI_ISL_441224,"Department of Pathology, University of Cambridge",Wellcome Sanger Institute for the COVID-19 Genomics UK Consortium,Luke W Meredith et al
EPI_ISL_441297,"Department of Pathology, University of Cambridge",Wellcome Sanger Institute for the COVID-19 Genomics UK Consortium,Luke W Meredith et al
EPI_ISL_441282,"Department of Pathology, University of Cambridge",Wellcome Sanger Institute for the COVID-19 Genomics UK Consortium,Luke W Meredith et al
EPI_ISL_440619,"Department of Pathology, University of Cambridge",Wellcome Sanger Institute for the COVID-19 Genomics UK Consortium,Luke W Meredith et al
EPI_ISL_441250,"Department of Pathology, University of Cambridge",Wellcome Sanger Institute for the COVID-19 Genomics UK Consortium,Luke W Meredith et al
EPI_ISL_440597,"Department of Pathology, University of Cambridge",Wellcome Sanger Institute for the COVID-19 Genomics UK Consortium,Luke W Meredith et al
EPI_ISL_441341,"Department of Pathology, University of Cambridge",Wellcome Sanger Institute for the COVID-19 Genomics UK Consortium,Luke W Meredith et al
EPI_ISL_440606,"Department of Pathology, University of Cambridge",Wellcome Sanger Institute for the COVID-19 Genomics UK Consortium,Luke W Meredith et al
EPI_ISL_441328,"Department of Pathology, University of Cambridge",Wellcome Sanger Institute for the COVID-19 Genomics UK Consortium,Luke W Meredith et al
EPI_ISL_441258,"Department of Pathology, University of Cambridge",Wellcome Sanger Institute for the COVID-19 Genomics UK Consortium,Luke W Meredith et al
EPI_ISL_440617,"Department of Pathology, University of Cambridge",Wellcome Sanger Institute for the COVID-19 Genomics UK Consortium,Luke W Meredith et al
EPI_ISL_441246,"Department of Pathology, University of Cambridge",Wellcome Sanger Institute for the COVID-19 Genomics UK Consortium,Luke W Meredith et al
EPI_ISL_441325,"Department of Pathology, University of Cambridge",Wellcome Sanger Institute for the COVID-19 Genomics UK Consortium,Luke W Meredith et al
EPI_ISL_440559,"Department of Pathology, University of Cambridge",Wellcome Sanger Institute for the COVID-19 Genomics UK Consortium,Luke W Meredith et al
EPI_ISL_440603,"Department of Pathology, University of Cambridge",Wellcome Sanger Institute for the COVID-19 Genomics UK Consortium,Luke W Meredith et al
EPI_ISL_441319,"Department of Pathology, University of Cambridge",Wellcome Sanger Institute for the COVID-19 Genomics UK Consortium,Luke W Meredith et al
EPI_ISL_441247,"Department of Pathology, University of Cambridge",Wellcome Sanger Institute for the COVID-19 Genomics UK Consortium,Luke W Meredith et al
EPI_ISL_441268,"Department of Pathology, University of Cambridge",Wellcome Sanger Institute for the COVID-19 Genomics UK Consortium,Luke W Meredith et al
EPI_ISL_441340,"Department of Pathology, University of Cambridge",Wellcome Sanger Institute for the COVID-19 Genomics UK Consortium,Luke W Meredith et al
EPI_ISL_440558,"Department of Pathology, University of Cambridge",Wellcome Sanger Institute for the COVID-19 Genomics UK Consortium,Luke W Meredith et al
EPI_ISL_440605,"Department of Pathology, University of Cambridge",Wellcome Sanger Institute for the COVID-19 Genomics UK Consortium,Luke W Meredith et al
EPI_ISL_441274,"Department of Pathology, University of Cambridge",Wellcome Sanger Institute for the COVID-19 Genomics UK Consortium,Luke W Meredith et al
EPI_ISL_441311,"Department of Pathology, University of Cambridge",Wellcome Sanger Institute for the COVID-19 Genomics UK Consortium,Luke W Meredith et al
EPI_ISL_441238,"Department of Pathology, University of Cambridge",Wellcome Sanger Institute for the COVID-19 Genomics UK Consortium,Luke W Meredith et al
EPI_ISL_440568,"Department of Pathology, University of Cambridge",Wellcome Sanger Institute for the COVID-19 Genomics UK Consortium,Luke W Meredith et al
EPI_ISL_440600,"Department of Pathology, University of Cambridge",Wellcome Sanger Institute for the COVID-19 Genomics UK Consortium,Luke W Meredith et al
EPI_ISL_440573,"Department of Pathology, University of Cambridge",Wellcome Sanger Institute for the COVID-19 Genomics UK Consortium,Luke W Meredith et al
EPI_ISL_441324,"Department of Pathology, University of Cambridge",Wellcome Sanger Institute for the COVID-19 Genomics UK Consortium,Luke W Meredith et al
EPI_ISL_441327,"Department of Pathology, University of Cambridge",Wellcome Sanger Institute for the COVID-19 Genomics UK Consortium,Luke W Meredith et al
EPI_ISL_441309,"Department of Pathology, University of Cambridge",Wellcome Sanger Institute for the COVID-19 Genomics UK Consortium,Luke W Meredith et al
EPI_ISL_441337,"Department of Pathology, University of Cambridge",Wellcome Sanger Institute for the COVID-19 Genomics UK Consortium,Luke W Meredith et al
EPI_ISL_441261,"Department of Pathology, University of Cambridge",Wellcome Sanger Institute for the COVID-19 Genomics UK Consortium,Luke W Meredith et al
EPI_ISL_440610,"Department of Pathology, University of Cambridge",Wellcome Sanger Institute for the COVID-19 Genomics UK Consortium,Luke W Meredith et al
EPI_ISL_441346,"Department of Pathology, University of Cambridge",Wellcome Sanger Institute for the COVID-19 Genomics UK Consortium,Luke W Meredith et al
EPI_ISL_440556,"Department of Pathology, University of Cambridge",Wellcome Sanger Institute for the COVID-19 Genomics UK Consortium,Luke W Meredith et al
EPI_ISL_440612,"Department of Pathology, University of Cambridge",Wellcome Sanger Institute for the COVID-19 Genomics UK Consortium,Luke W Meredith et al
EPI_ISL_441245,"Department of Pathology, University of Cambridge",Wellcome Sanger Institute for the COVID-19 Genomics UK Consortium,Luke W Meredith et al
EPI_ISL_441290,"Department of Pathology, University of Cambridge",Wellcome Sanger Institute for the COVID-19 Genomics UK Consortium,Luke W Meredith et al
EPI_ISL_441300,"Department of Pathology, University of Cambridge",Wellcome Sanger Institute for the COVID-19 Genomics UK Consortium,Luke W Meredith et al
EPI_ISL_440595,"Department of Pathology, University of Cambridge",Wellcome Sanger Institute for the COVID-19 Genomics UK Consortium,Luke W Meredith et al
EPI_ISL_441244,"Department of Pathology, University of Cambridge",Wellcome Sanger Institute for the COVID-19 Genomics UK Consortium,Luke W Meredith et al
EPI_ISL_440557,"Department of Pathology, University of Cambridge",Wellcome Sanger Institute for the COVID-19 Genomics UK Consortium,Luke W Meredith et al
EPI_ISL_441289,"Department of Pathology, University of Cambridge",Wellcome Sanger Institute for the COVID-19 Genomics UK Consortium,Luke W Meredith et al
EPI_ISL_441236,"Department of Pathology, University of Cambridge",Wellcome Sanger Institute for the COVID-19 Genomics UK Consortium,Luke W Meredith et al
EPI_ISL_441283,"Department of Pathology, University of Cambridge",Wellcome Sanger Institute for the COVID-19 Genomics UK Consortium,Luke W Meredith et al
EPI_ISL_441338,"Department of Pathology, University of Cambridge",Wellcome Sanger Institute for the COVID-19 Genomics UK Consortium,Luke W Meredith et al
EPI_ISL_440588,"Department of Pathology, University of Cambridge",Wellcome Sanger Institute for the COVID-19 Genomics UK Consortium,Luke W Meredith et al
EPI_ISL_440581,"Department of Pathology, University of Cambridge",Wellcome Sanger Institute for the COVID-19 Genomics UK Consortium,Luke W Meredith et al
EPI_ISL_441321,"Department of Pathology, University of Cambridge",Wellcome Sanger Institute for the COVID-19 Genomics UK Consortium,Luke W Meredith et al
EPI_ISL_441278,"Department of Pathology, University of Cambridge",Wellcome Sanger Institute for the COVID-19 Genomics UK Consortium,Luke W Meredith et al
EPI_ISL_440575,"Department of Pathology, University of Cambridge",Wellcome Sanger Institute for the COVID-19 Genomics UK Consortium,Luke W Meredith et al
EPI_ISL_440583,"Department of Pathology, University of Cambridge",Wellcome Sanger Institute for the COVID-19 Genomics UK Consortium,Luke W Meredith et al
EPI_ISL_441231,"Department of Pathology, University of Cambridge",Wellcome Sanger Institute for the COVID-19 Genomics UK Consortium,Luke W Meredith et al
EPI_ISL_441228,"Department of Pathology, University of Cambridge",Wellcome Sanger Institute for the COVID-19 Genomics UK Consortium,Luke W Meredith et al
EPI_ISL_441267,"Department of Pathology, University of Cambridge",Wellcome Sanger Institute for the COVID-19 Genomics UK Consortium,Luke W Meredith et al
EPI_ISL_441314,"Department of Pathology, University of Cambridge",Wellcome Sanger Institute for the COVID-19 Genomics UK Consortium,Luke W Meredith et al
EPI_ISL_441223,"Department of Pathology, University of Cambridge",Wellcome Sanger Institute for the COVID-19 Genomics UK Consortium,Luke W Meredith et al
EPI_ISL_441304,"Department of Pathology, University of Cambridge",Wellcome Sanger Institute for the COVID-19 Genomics UK Consortium,Luke W Meredith et al
EPI_ISL_440609,"Department of Pathology, University of Cambridge",Wellcome Sanger Institute for the COVID-19 Genomics UK Consortium,Luke W Meredith et al
EPI_ISL_441790,"Department of Pathology, University of Cambridge",Wellcome Sanger Institute for the COVID-19 Genomics UK Consortium,Luke W Meredith et al
EPI_ISL_441095,"Department of Pathology, University of Cambridge",Wellcome Sanger Institute for the COVID-19 Genomics UK Consortium,Luke W Meredith et al
EPI_ISL_441127,"Department of Pathology, University of Cambridge",Wellcome Sanger Institute for the COVID-19 Genomics UK Consortium,Luke W Meredith et al
EPI_ISL_441844,"Department of Pathology, University of Cambridge",Wellcome Sanger Institute for the COVID-19 Genomics UK Consortium,Luke W Meredith et al
EPI_ISL_441810,"Department of Pathology, University of Cambridge",Wellcome Sanger Institute for the COVID-19 Genomics UK Consortium,Luke W Meredith et al
EPI_ISL_441060,"Department of Pathology, University of Cambridge",Wellcome Sanger Institute for the COVID-19 Genomics UK Consortium,Luke W Meredith et al
EPI_ISL_441315,"Department of Pathology, University of Cambridge",Wellcome Sanger Institute for the COVID-19 Genomics UK Consortium,Luke W Meredith et al
EPI_ISL_441343,"Department of Pathology, University of Cambridge",Wellcome Sanger Institute for the COVID-19 Genomics UK Consortium,Luke W Meredith et al
EPI_ISL_441293,"Department of Pathology, University of Cambridge",Wellcome Sanger Institute for the COVID-19 Genomics UK Consortium,Luke W Meredith et al
EPI_ISL_441320,"Department of Pathology, University of Cambridge",Wellcome Sanger Institute for the COVID-19 Genomics UK Consortium,Luke W Meredith et al
EPI_ISL_440607,"Department of Pathology, University of Cambridge",Wellcome Sanger Institute for the COVID-19 Genomics UK Consortium,Luke W Meredith et al
EPI_ISL_441108,"Department of Pathology, University of Cambridge",Wellcome Sanger Institute for the COVID-19 Genomics UK Consortium,Luke W Meredith et al
EPI_ISL_440561,"Department of Pathology, University of Cambridge",Wellcome Sanger Institute for the COVID-19 Genomics UK Consortium,Luke W Meredith et al
EPI_ISL_441077,"Department of Pathology, University of Cambridge",Wellcome Sanger Institute for the COVID-19 Genomics UK Consortium,Luke W Meredith et al
EPI_ISL_440574,"Department of Pathology, University of Cambridge",Wellcome Sanger Institute for the COVID-19 Genomics UK Consortium,Luke W Meredith et al
EPI_ISL_441787,"Department of Pathology, University of Cambridge",Wellcome Sanger Institute for the COVID-19 Genomics UK Consortium,Luke W Meredith et al
EPI_ISL_440566,"Department of Pathology, University of Cambridge",Wellcome Sanger Institute for the COVID-19 Genomics UK Consortium,Luke W Meredith et al
EPI_ISL_441334,"Department of Pathology, University of Cambridge",Wellcome Sanger Institute for the COVID-19 Genomics UK Consortium,Luke W Meredith et al
EPI_ISL_441323,"Department of Pathology, University of Cambridge",Wellcome Sanger Institute for the COVID-19 Genomics UK Consortium,Luke W Meredith et al
EPI_ISL_441783,"Department of Pathology, University of Cambridge",Wellcome Sanger Institute for the COVID-19 Genomics UK Consortium,Luke W Meredith et al
EPI_ISL_440593,"Department of Pathology, University of Cambridge",Wellcome Sanger Institute for the COVID-19 Genomics UK Consortium,Luke W Meredith et al
EPI_ISL_441830,"Department of Pathology, University of Cambridge",Wellcome Sanger Institute for the COVID-19 Genomics UK Consortium,Luke W Meredith et al
EPI_ISL_441253,"Department of Pathology, University of Cambridge",Wellcome Sanger Institute for the COVID-19 Genomics UK Consortium,Luke W Meredith et al
EPI_ISL_441167,"Department of Pathology, University of Cambridge",Wellcome Sanger Institute for the COVID-19 Genomics UK Consortium,Luke W Meredith et al
EPI_ISL_440571,"Department of Pathology, University of Cambridge",Wellcome Sanger Institute for the COVID-19 Genomics UK Consortium,Luke W Meredith et al
EPI_ISL_441275,"Department of Pathology, University of Cambridge",Wellcome Sanger Institute for the COVID-19 Genomics UK Consortium,Luke W Meredith et al
EPI_ISL_440590,"Department of Pathology, University of Cambridge",Wellcome Sanger Institute for the COVID-19 Genomics UK Consortium,Luke W Meredith et al
EPI_ISL_441291,"Department of Pathology, University of Cambridge",Wellcome Sanger Institute for the COVID-19 Genomics UK Consortium,Luke W Meredith et al
EPI_ISL_441235,"Department of Pathology, University of Cambridge",Wellcome Sanger Institute for the COVID-19 Genomics UK Consortium,Luke W Meredith et al
EPI_ISL_441316,"Department of Pathology, University of Cambridge",Wellcome Sanger Institute for the COVID-19 Genomics UK Consortium,Luke W Meredith et al
EPI_ISL_441257,"Department of Pathology, University of Cambridge",Wellcome Sanger Institute for the COVID-19 Genomics UK Consortium,Luke W Meredith et al
EPI_ISL_441326,"Department of Pathology, University of Cambridge",Wellcome Sanger Institute for the COVID-19 Genomics UK Consortium,Luke W Meredith et al
EPI_ISL_441251,"Department of Pathology, University of Cambridge",Wellcome Sanger Institute for the COVID-19 Genomics UK Consortium,Luke W Meredith et al
EPI_ISL_441800,"Department of Pathology, University of Cambridge",Wellcome Sanger Institute for the COVID-19 Genomics UK Consortium,Luke W Meredith et al
EPI_ISL_441812,"Department of Pathology, University of Cambridge",Wellcome Sanger Institute for the COVID-19 Genomics UK Consortium,Luke W Meredith et al
EPI_ISL_441101,"Department of Pathology, University of Cambridge",Wellcome Sanger Institute for the COVID-19 Genomics UK Consortium,Luke W Meredith et al
EPI_ISL_441092,"Department of Pathology, University of Cambridge",Wellcome Sanger Institute for the COVID-19 Genomics UK Consortium,Luke W Meredith et al
EPI_ISL_441065,"Department of Pathology, University of Cambridge",Wellcome Sanger Institute for the COVID-19 Genomics UK Consortium,Luke W Meredith et al
EPI_ISL_441097,"Department of Pathology, University of Cambridge",Wellcome Sanger Institute for the COVID-19 Genomics UK Consortium,Luke W Meredith et al
EPI_ISL_441845,"Department of Pathology, University of Cambridge",Wellcome Sanger Institute for the COVID-19 Genomics UK Consortium,Luke W Meredith et al
EPI_ISL_441784,"Department of Pathology, University of Cambridge",Wellcome Sanger Institute for the COVID-19 Genomics UK Consortium,Luke W Meredith et al
EPI_ISL_441193,"Department of Pathology, University of Cambridge",Wellcome Sanger Institute for the COVID-19 Genomics UK Consortium,Luke W Meredith et al
EPI_ISL_441190,"Department of Pathology, University of Cambridge",Wellcome Sanger Institute for the COVID-19 Genomics UK Consortium,Luke W Meredith et al
EPI_ISL_440618,"Department of Pathology, University of Cambridge",Wellcome Sanger Institute for the COVID-19 Genomics UK Consortium,Luke W Meredith et al
EPI_ISL_441303,"Department of Pathology, University of Cambridge",Wellcome Sanger Institute for the COVID-19 Genomics UK Consortium,Luke W Meredith et al
EPI_ISL_441317,"Department of Pathology, University of Cambridge",Wellcome Sanger Institute for the COVID-19 Genomics UK Consortium,Luke W Meredith et al
EPI_ISL_441256,"Department of Pathology, University of Cambridge",Wellcome Sanger Institute for the COVID-19 Genomics UK Consortium,Luke W Meredith et al
EPI_ISL_441347,"Department of Pathology, University of Cambridge",Wellcome Sanger Institute for the COVID-19 Genomics UK Consortium,Luke W Meredith et al
EPI_ISL_440614,"Department of Pathology, University of Cambridge",Wellcome Sanger Institute for the COVID-19 Genomics UK Consortium,Luke W Meredith et al
EPI_ISL_441806,"Department of Pathology, University of Cambridge",Wellcome Sanger Institute for the COVID-19 Genomics UK Consortium,Luke W Meredith et al
EPI_ISL_441142,"Department of Pathology, University of Cambridge",Wellcome Sanger Institute for the COVID-19 Genomics UK Consortium,Luke W Meredith et al
EPI_ISL_440555,"Department of Pathology, University of Cambridge",Wellcome Sanger Institute for the COVID-19 Genomics UK Consortium,Luke W Meredith et al
EPI_ISL_440563,"Department of Pathology, University of Cambridge",Wellcome Sanger Institute for the COVID-19 Genomics UK Consortium,Luke W Meredith et al
EPI_ISL_441135,"Department of Pathology, University of Cambridge",Wellcome Sanger Institute for the COVID-19 Genomics UK Consortium,Luke W Meredith et al
EPI_ISL_441094,"Department of Pathology, University of Cambridge",Wellcome Sanger Institute for the COVID-19 Genomics UK Consortium,Luke W Meredith et al
EPI_ISL_441176,"Department of Pathology, University of Cambridge",Wellcome Sanger Institute for the COVID-19 Genomics UK Consortium,Luke W Meredith et al
EPI_ISL_441057,"Department of Pathology, University of Cambridge",Wellcome Sanger Institute for the COVID-19 Genomics UK Consortium,Luke W Meredith et al
EPI_ISL_440578,"Department of Pathology, University of Cambridge",Wellcome Sanger Institute for the COVID-19 Genomics UK Consortium,Luke W Meredith et al
EPI_ISL_440569,"Department of Pathology, University of Cambridge",Wellcome Sanger Institute for the COVID-19 Genomics UK Consortium,Luke W Meredith et al
EPI_ISL_441271,"Department of Pathology, University of Cambridge",Wellcome Sanger Institute for the COVID-19 Genomics UK Consortium,Luke W Meredith et al
EPI_ISL_441255,"Department of Pathology, University of Cambridge",Wellcome Sanger Institute for the COVID-19 Genomics UK Consortium,Luke W Meredith et al
EPI_ISL_441242,"Department of Pathology, University of Cambridge",Wellcome Sanger Institute for the COVID-19 Genomics UK Consortium,Luke W Meredith et al
EPI_ISL_440570,"Department of Pathology, University of Cambridge",Wellcome Sanger Institute for the COVID-19 Genomics UK Consortium,Luke W Meredith et al
EPI_ISL_441294,"Department of Pathology, University of Cambridge",Wellcome Sanger Institute for the COVID-19 Genomics UK Consortium,Luke W Meredith et al
EPI_ISL_440582,"Department of Pathology, University of Cambridge",Wellcome Sanger Institute for the COVID-19 Genomics UK Consortium,Luke W Meredith et al
EPI_ISL_440591,"Department of Pathology, University of Cambridge",Wellcome Sanger Institute for the COVID-19 Genomics UK Consortium,Luke W Meredith et al
EPI_ISL_441269,"Department of Pathology, University of Cambridge",Wellcome Sanger Institute for the COVID-19 Genomics UK Consortium,Luke W Meredith et al
EPI_ISL_441249,"Department of Pathology, University of Cambridge",Wellcome Sanger Institute for the COVID-19 Genomics UK Consortium,Luke W Meredith et al
EPI_ISL_440584,"Department of Pathology, University of Cambridge",Wellcome Sanger Institute for the COVID-19 Genomics UK Consortium,Luke W Meredith et al
EPI_ISL_441345,"Department of Pathology, University of Cambridge",Wellcome Sanger Institute for the COVID-19 Genomics UK Consortium,Luke W Meredith et al
EPI_ISL_441134,"Department of Pathology, University of Cambridge",Wellcome Sanger Institute for the COVID-19 Genomics UK Consortium,Luke W Meredith et al
EPI_ISL_441132,"Department of Pathology, University of Cambridge",Wellcome Sanger Institute for the COVID-19 Genomics UK Consortium,Luke W Meredith et al
EPI_ISL_441221,"Department of Pathology, University of Cambridge",Wellcome Sanger Institute for the COVID-19 Genomics UK Consortium,Luke W Meredith et al
EPI_ISL_441069,"Department of Pathology, University of Cambridge",Wellcome Sanger Institute for the COVID-19 Genomics UK Consortium,Luke W Meredith et al
EPI_ISL_441172,"Department of Pathology, University of Cambridge",Wellcome Sanger Institute for the COVID-19 Genomics UK Consortium,Luke W Meredith et al
EPI_ISL_433826,"Department of Pathology, University of Cambridge",COVID-19 Genomics UK (COG-UK) Consortium,Luke W Meredith et al
EPI_ISL_441178,"Department of Pathology, University of Cambridge",Wellcome Sanger Institute for the COVID-19 Genomics UK Consortium,Luke W Meredith et al
EPI_ISL_433828,"Department of Pathology, University of Cambridge",COVID-19 Genomics UK (COG-UK) Consortium,Luke W Meredith et al
EPI_ISL_441117,"Department of Pathology, University of Cambridge",Wellcome Sanger Institute for the COVID-19 Genomics UK Consortium,Luke W Meredith et al
EPI_ISL_441052,"Department of Pathology, University of Cambridge",Wellcome Sanger Institute for the COVID-19 Genomics UK Consortium,Luke W Meredith et al
EPI_ISL_441824,"Department of Pathology, University of Cambridge",Wellcome Sanger Institute for the COVID-19 Genomics UK Consortium,Luke W Meredith et al
EPI_ISL_441205,"Department of Pathology, University of Cambridge",Wellcome Sanger Institute for the COVID-19 Genomics UK Consortium,Luke W Meredith et al
EPI_ISL_441234,"Department of Pathology, University of Cambridge",Wellcome Sanger Institute for the COVID-19 Genomics UK Consortium,Luke W Meredith et al
EPI_ISL_441342,"Department of Pathology, University of Cambridge",Wellcome Sanger Institute for the COVID-19 Genomics UK Consortium,Luke W Meredith et al
EPI_ISL_440565,"Department of Pathology, University of Cambridge",Wellcome Sanger Institute for the COVID-19 Genomics UK Consortium,Luke W Meredith et al
EPI_ISL_441239,"Department of Pathology, University of Cambridge",Wellcome Sanger Institute for the COVID-19 Genomics UK Consortium,Luke W Meredith et al
EPI_ISL_433829,"Department of Pathology, University of Cambridge",COVID-19 Genomics UK (COG-UK) Consortium,Luke W Meredith et al
EPI_ISL_433830,"Department of Pathology, University of Cambridge",COVID-19 Genomics UK (COG-UK) Consortium,Luke W Meredith et al
EPI_ISL_433831,"Department of Pathology, University of Cambridge",COVID-19 Genomics UK (COG-UK) Consortium,Luke W Meredith et al
EPI_ISL_433832,"Department of Pathology, University of Cambridge",COVID-19 Genomics UK (COG-UK) Consortium,Luke W Meredith et al
EPI_ISL_433833,"Department of Pathology, University of Cambridge",COVID-19 Genomics UK (COG-UK) Consortium,Luke W Meredith et al
EPI_ISL_433834,"Department of Pathology, University of Cambridge",COVID-19 Genomics UK (COG-UK) Consortium,Luke W Meredith et al
EPI_ISL_433835,"Department of Pathology, University of Cambridge",COVID-19 Genomics UK (COG-UK) Consortium,Luke W Meredith et al
EPI_ISL_433836,"Department of Pathology, University of Cambridge",COVID-19 Genomics UK (COG-UK) Consortium,Luke W Meredith et al
EPI_ISL_433837,"Department of Pathology, University of Cambridge",COVID-19 Genomics UK (COG-UK) Consortium,Luke W Meredith et al
EPI_ISL_433838,"Department of Pathology, University of Cambridge",COVID-19 Genomics UK (COG-UK) Consortium,Luke W Meredith et al
EPI_ISL_433839,"Department of Pathology, University of Cambridge",COVID-19 Genomics UK (COG-UK) Consortium,Luke W Meredith et al
EPI_ISL_433840,"Department of Pathology, University of Cambridge",COVID-19 Genomics UK (COG-UK) Consortium,Luke W Meredith et al
EPI_ISL_433841,"Department of Pathology, University of Cambridge",COVID-19 Genomics UK (COG-UK) Consortium,Luke W Meredith et al
EPI_ISL_433842,"Department of Pathology, University of Cambridge",COVID-19 Genomics UK (COG-UK) Consortium,Luke W Meredith et al
EPI_ISL_433843,"Department of Pathology, University of Cambridge",COVID-19 Genomics UK (COG-UK) Consortium,Luke W Meredith et al
EPI_ISL_433844,"Department of Pathology, University of Cambridge",COVID-19 Genomics UK (COG-UK) Consortium,Luke W Meredith et al
EPI_ISL_433845,"Department of Pathology, University of Cambridge",COVID-19 Genomics UK (COG-UK) Consortium,Luke W Meredith et al
EPI_ISL_433847,"Department of Pathology, University of Cambridge",COVID-19 Genomics UK (COG-UK) Consortium,Luke W Meredith et al
EPI_ISL_433848,"Department of Pathology, University of Cambridge",COVID-19 Genomics UK (COG-UK) Consortium,Luke W Meredith et al
EPI_ISL_433849,"Department of Pathology, University of Cambridge",COVID-19 Genomics UK (COG-UK) Consortium,Luke W Meredith et al
EPI_ISL_433850,"Department of Pathology, University of Cambridge",COVID-19 Genomics UK (COG-UK) Consortium,Luke W Meredith et al
EPI_ISL_433851,"Department of Pathology, University of Cambridge",COVID-19 Genomics UK (COG-UK) Consortium,Luke W Meredith et al
EPI_ISL_433852,"Department of Pathology, University of Cambridge",COVID-19 Genomics UK (COG-UK) Consortium,Luke W Meredith et al
EPI_ISL_433854,"Department of Pathology, University of Cambridge",COVID-19 Genomics UK (COG-UK) Consortium,Luke W Meredith et al
EPI_ISL_433855,"Department of Pathology, University of Cambridge",COVID-19 Genomics UK (COG-UK) Consortium,Luke W Meredith et al
EPI_ISL_433856,"Department of Pathology, University of Cambridge",COVID-19 Genomics UK (COG-UK) Consortium,Luke W Meredith et al
EPI_ISL_433857,"Department of Pathology, University of Cambridge",COVID-19 Genomics UK (COG-UK) Consortium,Luke W Meredith et al
EPI_ISL_433858,"Department of Pathology, University of Cambridge",COVID-19 Genomics UK (COG-UK) Consortium,Luke W Meredith et al
EPI_ISL_433859,"Department of Pathology, University of Cambridge",COVID-19 Genomics UK (COG-UK) Consortium,Luke W Meredith et al
EPI_ISL_433860,"Department of Pathology, University of Cambridge",COVID-19 Genomics UK (COG-UK) Consortium,Luke W Meredith et al
EPI_ISL_433861,"Department of Pathology, University of Cambridge",COVID-19 Genomics UK (COG-UK) Consortium,Luke W Meredith et al
EPI_ISL_433862,"Department of Pathology, University of Cambridge",COVID-19 Genomics UK (COG-UK) Consortium,Luke W Meredith et al
EPI_ISL_433864,"Department of Pathology, University of Cambridge",COVID-19 Genomics UK (COG-UK) Consortium,Luke W Meredith et al
EPI_ISL_433865,"Department of Pathology, University of Cambridge",COVID-19 Genomics UK (COG-UK) Consortium,Luke W Meredith et al
EPI_ISL_433866,"Department of Pathology, University of Cambridge",COVID-19 Genomics UK (COG-UK) Consortium,Luke W Meredith et al
EPI_ISL_433867,"Department of Pathology, University of Cambridge",COVID-19 Genomics UK (COG-UK) Consortium,Luke W Meredith et al
EPI_ISL_444394,"Department of Pathology, University of Cambridge",COVID-19 Genomics UK (COG-UK) Consortium,Luke W Meredith et al
EPI_ISL_433869,"Department of Pathology, University of Cambridge",COVID-19 Genomics UK (COG-UK) Consortium,Luke W Meredith et al
EPI_ISL_433870,"Department of Pathology, University of Cambridge",COVID-19 Genomics UK (COG-UK) Consortium,Luke W Meredith et al
EPI_ISL_433871,"Department of Pathology, University of Cambridge",COVID-19 Genomics UK (COG-UK) Consortium,Luke W Meredith et al
EPI_ISL_433872,"Department of Pathology, University of Cambridge",COVID-19 Genomics UK (COG-UK) Consortium,Luke W Meredith et al
EPI_ISL_433873,"Department of Pathology, University of Cambridge",COVID-19 Genomics UK (COG-UK) Consortium,Luke W Meredith et al
EPI_ISL_433875,"Department of Pathology, University of Cambridge",COVID-19 Genomics UK (COG-UK) Consortium,Luke W Meredith et al
EPI_ISL_433876,"Department of Pathology, University of Cambridge",COVID-19 Genomics UK (COG-UK) Consortium,Luke W Meredith et al
EPI_ISL_433877,"Department of Pathology, University of Cambridge",COVID-19 Genomics UK (COG-UK) Consortium,Luke W Meredith et al
EPI_ISL_433878,"Department of Pathology, University of Cambridge",COVID-19 Genomics UK (COG-UK) Consortium,Luke W Meredith et al
EPI_ISL_433880,"Department of Pathology, University of Cambridge",COVID-19 Genomics UK (COG-UK) Consortium,Luke W Meredith et al
EPI_ISL_433882,"Department of Pathology, University of Cambridge",COVID-19 Genomics UK (COG-UK) Consortium,Luke W Meredith et al
EPI_ISL_433883,"Department of Pathology, University of Cambridge",COVID-19 Genomics UK (COG-UK) Consortium,Luke W Meredith et al
EPI_ISL_433884,"Department of Pathology, University of Cambridge",COVID-19 Genomics UK (COG-UK) Consortium,Luke W Meredith et al
EPI_ISL_433885,"Department of Pathology, University of Cambridge",COVID-19 Genomics UK (COG-UK) Consortium,Luke W Meredith et al
EPI_ISL_433886,"Department of Pathology, University of Cambridge",COVID-19 Genomics UK (COG-UK) Consortium,Luke W Meredith et al
EPI_ISL_433887,"Department of Pathology, University of Cambridge",COVID-19 Genomics UK (COG-UK) Consortium,Luke W Meredith et al
EPI_ISL_433888,"Department of Pathology, University of Cambridge",COVID-19 Genomics UK (COG-UK) Consortium,Luke W Meredith et al
EPI_ISL_433889,"Department of Pathology, University of Cambridge",COVID-19 Genomics UK (COG-UK) Consortium,Luke W Meredith et al
EPI_ISL_433890,"Department of Pathology, University of Cambridge",COVID-19 Genomics UK (COG-UK) Consortium,Luke W Meredith et al
EPI_ISL_433891,"Department of Pathology, University of Cambridge",COVID-19 Genomics UK (COG-UK) Consortium,Luke W Meredith et al
EPI_ISL_433892,"Department of Pathology, University of Cambridge",COVID-19 Genomics UK (COG-UK) Consortium,Luke W Meredith et al
EPI_ISL_433894,"Department of Pathology, University of Cambridge",COVID-19 Genomics UK (COG-UK) Consortium,Luke W Meredith et al
EPI_ISL_433895,"Department of Pathology, University of Cambridge",COVID-19 Genomics UK (COG-UK) Consortium,Luke W Meredith et al
EPI_ISL_433896,"Department of Pathology, University of Cambridge",COVID-19 Genomics UK (COG-UK) Consortium,Luke W Meredith et al
EPI_ISL_433897,"Department of Pathology, University of Cambridge",COVID-19 Genomics UK (COG-UK) Consortium,Luke W Meredith et al
EPI_ISL_433898,"Department of Pathology, University of Cambridge",COVID-19 Genomics UK (COG-UK) Consortium,Luke W Meredith et al
EPI_ISL_433899,"Department of Pathology, University of Cambridge",COVID-19 Genomics UK (COG-UK) Consortium,Luke W Meredith et al
EPI_ISL_433900,"Department of Pathology, University of Cambridge",COVID-19 Genomics UK (COG-UK) Consortium,Luke W Meredith et al
EPI_ISL_433902,"Department of Pathology, University of Cambridge",COVID-19 Genomics UK (COG-UK) Consortium,Luke W Meredith et al
EPI_ISL_433903,"Department of Pathology, University of Cambridge",COVID-19 Genomics UK (COG-UK) Consortium,Luke W Meredith et al
EPI_ISL_433904,"Department of Pathology, University of Cambridge",COVID-19 Genomics UK (COG-UK) Consortium,Luke W Meredith et al
EPI_ISL_433905,"Department of Pathology, University of Cambridge",COVID-19 Genomics UK (COG-UK) Consortium,Luke W Meredith et al
EPI_ISL_433906,"Department of Pathology, University of Cambridge",COVID-19 Genomics UK (COG-UK) Consortium,Luke W Meredith et al
EPI_ISL_433908,"Department of Pathology, University of Cambridge",COVID-19 Genomics UK (COG-UK) Consortium,Luke W Meredith et al
EPI_ISL_433909,"Department of Pathology, University of Cambridge",COVID-19 Genomics UK (COG-UK) Consortium,Luke W Meredith et al
EPI_ISL_433910,"Department of Pathology, University of Cambridge",COVID-19 Genomics UK (COG-UK) Consortium,Luke W Meredith et al
EPI_ISL_433911,"Department of Pathology, University of Cambridge",COVID-19 Genomics UK (COG-UK) Consortium,Luke W Meredith et al
EPI_ISL_433912,"Department of Pathology, University of Cambridge",COVID-19 Genomics UK (COG-UK) Consortium,Luke W Meredith et al
EPI_ISL_433913,"Department of Pathology, University of Cambridge",COVID-19 Genomics UK (COG-UK) Consortium,Luke W Meredith et al
EPI_ISL_433914,"Department of Pathology, University of Cambridge",COVID-19 Genomics UK (COG-UK) Consortium,Luke W Meredith et al
EPI_ISL_433915,"Department of Pathology, University of Cambridge",COVID-19 Genomics UK (COG-UK) Consortium,Luke W Meredith et al
EPI_ISL_433916,"Department of Pathology, University of Cambridge",COVID-19 Genomics UK (COG-UK) Consortium,Luke W Meredith et al
EPI_ISL_433917,"Department of Pathology, University of Cambridge",COVID-19 Genomics UK (COG-UK) Consortium,Luke W Meredith et al
EPI_ISL_433919,"Department of Pathology, University of Cambridge",COVID-19 Genomics UK (COG-UK) Consortium,Luke W Meredith et al
EPI_ISL_433922,"Department of Pathology, University of Cambridge",COVID-19 Genomics UK (COG-UK) Consortium,Luke W Meredith et al
EPI_ISL_433923,"Department of Pathology, University of Cambridge",COVID-19 Genomics UK (COG-UK) Consortium,Luke W Meredith et al
EPI_ISL_433924,"Department of Pathology, University of Cambridge",COVID-19 Genomics UK (COG-UK) Consortium,Luke W Meredith et al
EPI_ISL_433925,"Department of Pathology, University of Cambridge",COVID-19 Genomics UK (COG-UK) Consortium,Luke W Meredith et al
EPI_ISL_433926,"Department of Pathology, University of Cambridge",COVID-19 Genomics UK (COG-UK) Consortium,Luke W Meredith et al
EPI_ISL_433927,"Department of Pathology, University of Cambridge",COVID-19 Genomics UK (COG-UK) Consortium,Luke W Meredith et al
EPI_ISL_433928,"Department of Pathology, University of Cambridge",COVID-19 Genomics UK (COG-UK) Consortium,Luke W Meredith et al
EPI_ISL_433929,"Department of Pathology, University of Cambridge",COVID-19 Genomics UK (COG-UK) Consortium,Luke W Meredith et al
EPI_ISL_433930,"Department of Pathology, University of Cambridge",COVID-19 Genomics UK (COG-UK) Consortium,Luke W Meredith et al
EPI_ISL_433931,"Department of Pathology, University of Cambridge",COVID-19 Genomics UK (COG-UK) Consortium,Luke W Meredith et al
EPI_ISL_433932,"Department of Pathology, University of Cambridge",COVID-19 Genomics UK (COG-UK) Consortium,Luke W Meredith et al
EPI_ISL_444395,"Department of Pathology, University of Cambridge",COVID-19 Genomics UK (COG-UK) Consortium,Luke W Meredith et al
EPI_ISL_433933,"Department of Pathology, University of Cambridge",COVID-19 Genomics UK (COG-UK) Consortium,Luke W Meredith et al
EPI_ISL_433934,"Department of Pathology, University of Cambridge",COVID-19 Genomics UK (COG-UK) Consortium,Luke W Meredith et al
EPI_ISL_433935,"Department of Pathology, University of Cambridge",COVID-19 Genomics UK (COG-UK) Consortium,Luke W Meredith et al
EPI_ISL_433936,"Department of Pathology, University of Cambridge",COVID-19 Genomics UK (COG-UK) Consortium,Luke W Meredith et al
EPI_ISL_433939,"Department of Pathology, University of Cambridge",COVID-19 Genomics UK (COG-UK) Consortium,Luke W Meredith et al
EPI_ISL_444396,"Department of Pathology, University of Cambridge",COVID-19 Genomics UK (COG-UK) Consortium,Luke W Meredith et al
EPI_ISL_433940,"Department of Pathology, University of Cambridge",COVID-19 Genomics UK (COG-UK) Consortium,Luke W Meredith et al
EPI_ISL_433941,"Department of Pathology, University of Cambridge",COVID-19 Genomics UK (COG-UK) Consortium,Luke W Meredith et al
EPI_ISL_433942,"Department of Pathology, University of Cambridge",COVID-19 Genomics UK (COG-UK) Consortium,Luke W Meredith et al
EPI_ISL_433943,"Department of Pathology, University of Cambridge",COVID-19 Genomics UK (COG-UK) Consortium,Luke W Meredith et al
EPI_ISL_433944,"Department of Pathology, University of Cambridge",COVID-19 Genomics UK (COG-UK) Consortium,Luke W Meredith et al
EPI_ISL_433945,"Department of Pathology, University of Cambridge",COVID-19 Genomics UK (COG-UK) Consortium,Luke W Meredith et al
EPI_ISL_433946,"Department of Pathology, University of Cambridge",COVID-19 Genomics UK (COG-UK) Consortium,Luke W Meredith et al
EPI_ISL_433947,"Department of Pathology, University of Cambridge",COVID-19 Genomics UK (COG-UK) Consortium,Luke W Meredith et al
EPI_ISL_433948,"Department of Pathology, University of Cambridge",COVID-19 Genomics UK (COG-UK) Consortium,Luke W Meredith et al
EPI_ISL_433949,"Department of Pathology, University of Cambridge",COVID-19 Genomics UK (COG-UK) Consortium,Luke W Meredith et al
EPI_ISL_433950,"Department of Pathology, University of Cambridge",COVID-19 Genomics UK (COG-UK) Consortium,Luke W Meredith et al
EPI_ISL_433951,"Department of Pathology, University of Cambridge",COVID-19 Genomics UK (COG-UK) Consortium,Luke W Meredith et al
EPI_ISL_433952,"Department of Pathology, University of Cambridge",COVID-19 Genomics UK (COG-UK) Consortium,Luke W Meredith et al
EPI_ISL_433953,"Department of Pathology, University of Cambridge",COVID-19 Genomics UK (COG-UK) Consortium,Luke W Meredith et al
EPI_ISL_433954,"Department of Pathology, University of Cambridge",COVID-19 Genomics UK (COG-UK) Consortium,Luke W Meredith et al
EPI_ISL_433955,"Department of Pathology, University of Cambridge",COVID-19 Genomics UK (COG-UK) Consortium,Luke W Meredith et al
EPI_ISL_433956,"Department of Pathology, University of Cambridge",COVID-19 Genomics UK (COG-UK) Consortium,Luke W Meredith et al
EPI_ISL_433957,"Department of Pathology, University of Cambridge",COVID-19 Genomics UK (COG-UK) Consortium,Luke W Meredith et al
EPI_ISL_433958,"Department of Pathology, University of Cambridge",COVID-19 Genomics UK (COG-UK) Consortium,Luke W Meredith et al
EPI_ISL_433959,"Department of Pathology, University of Cambridge",COVID-19 Genomics UK (COG-UK) Consortium,Luke W Meredith et al
EPI_ISL_433960,"Department of Pathology, University of Cambridge",COVID-19 Genomics UK (COG-UK) Consortium,Luke W Meredith et al
EPI_ISL_433961,"Department of Pathology, University of Cambridge",COVID-19 Genomics UK (COG-UK) Consortium,Luke W Meredith et al
EPI_ISL_433962,"Department of Pathology, University of Cambridge",COVID-19 Genomics UK (COG-UK) Consortium,Luke W Meredith et al
EPI_ISL_433963,"Department of Pathology, University of Cambridge",COVID-19 Genomics UK (COG-UK) Consortium,Luke W Meredith et al
EPI_ISL_433964,"Department of Pathology, University of Cambridge",COVID-19 Genomics UK (COG-UK) Consortium,Luke W Meredith et al
EPI_ISL_433965,"Department of Pathology, University of Cambridge",COVID-19 Genomics UK (COG-UK) Consortium,Luke W Meredith et al
EPI_ISL_433968,"Department of Pathology, University of Cambridge",COVID-19 Genomics UK (COG-UK) Consortium,Luke W Meredith et al
EPI_ISL_433970,"Department of Pathology, University of Cambridge",COVID-19 Genomics UK (COG-UK) Consortium,Luke W Meredith et al
EPI_ISL_433971,"Department of Pathology, University of Cambridge",COVID-19 Genomics UK (COG-UK) Consortium,Luke W Meredith et al
EPI_ISL_433974,"Department of Pathology, University of Cambridge",COVID-19 Genomics UK (COG-UK) Consortium,Luke W Meredith et al
EPI_ISL_433975,"Department of Pathology, University of Cambridge",COVID-19 Genomics UK (COG-UK) Consortium,Luke W Meredith et al
EPI_ISL_441286,"Department of Pathology, University of Cambridge",Wellcome Sanger Institute for the COVID-19 Genomics UK Consortium,Luke W Meredith et al
EPI_ISL_441287,"Department of Pathology, University of Cambridge",Wellcome Sanger Institute for the COVID-19 Genomics UK Consortium,Luke W Meredith et al
EPI_ISL_441318,"Department of Pathology, University of Cambridge",Wellcome Sanger Institute for the COVID-19 Genomics UK Consortium,Luke W Meredith et al
EPI_ISL_440616,"Department of Pathology, University of Cambridge",Wellcome Sanger Institute for the COVID-19 Genomics UK Consortium,Luke W Meredith et al
EPI_ISL_441188,"Department of Pathology, University of Cambridge",Wellcome Sanger Institute for the COVID-19 Genomics UK Consortium,Luke W Meredith et al
EPI_ISL_441218,"Department of Pathology, University of Cambridge",Wellcome Sanger Institute for the COVID-19 Genomics UK Consortium,Luke W Meredith et al
EPI_ISL_441195,"Department of Pathology, University of Cambridge",Wellcome Sanger Institute for the COVID-19 Genomics UK Consortium,Luke W Meredith et al
EPI_ISL_441122,"Department of Pathology, University of Cambridge",Wellcome Sanger Institute for the COVID-19 Genomics UK Consortium,Luke W Meredith et al
EPI_ISL_441109,"Department of Pathology, University of Cambridge",Wellcome Sanger Institute for the COVID-19 Genomics UK Consortium,Luke W Meredith et al
EPI_ISL_441208,"Department of Pathology, University of Cambridge",Wellcome Sanger Institute for the COVID-19 Genomics UK Consortium,Luke W Meredith et al
EPI_ISL_441055,"Department of Pathology, University of Cambridge",Wellcome Sanger Institute for the COVID-19 Genomics UK Consortium,Luke W Meredith et al
EPI_ISL_440598,"Department of Pathology, University of Cambridge",Wellcome Sanger Institute for the COVID-19 Genomics UK Consortium,Luke W Meredith et al
EPI_ISL_442210,"Department of Pathology, University of Cambridge",Wellcome Sanger Institute for the COVID-19 Genomics UK Consortium,Luke W Meredith et al
EPI_ISL_441654,"Department of Pathology, University of Cambridge",Wellcome Sanger Institute for the COVID-19 Genomics UK Consortium,Luke W Meredith et al
EPI_ISL_442259,"Department of Pathology, University of Cambridge",Wellcome Sanger Institute for the COVID-19 Genomics UK Consortium,Luke W Meredith et al
EPI_ISL_442312,"Department of Pathology, University of Cambridge",Wellcome Sanger Institute for the COVID-19 Genomics UK Consortium,Luke W Meredith et al
EPI_ISL_442314,"Department of Pathology, University of Cambridge",Wellcome Sanger Institute for the COVID-19 Genomics UK Consortium,Luke W Meredith et al
EPI_ISL_442262,"Department of Pathology, University of Cambridge",Wellcome Sanger Institute for the COVID-19 Genomics UK Consortium,Luke W Meredith et al
EPI_ISL_441650,"Department of Pathology, University of Cambridge",Wellcome Sanger Institute for the COVID-19 Genomics UK Consortium,Luke W Meredith et al
EPI_ISL_442284,"Department of Pathology, University of Cambridge",Wellcome Sanger Institute for the COVID-19 Genomics UK Consortium,Luke W Meredith et al
EPI_ISL_442233,"Department of Pathology, University of Cambridge",Wellcome Sanger Institute for the COVID-19 Genomics UK Consortium,Luke W Meredith et al
EPI_ISL_442343,"Department of Pathology, University of Cambridge",Wellcome Sanger Institute for the COVID-19 Genomics UK Consortium,Luke W Meredith et al
EPI_ISL_442283,"Department of Pathology, University of Cambridge",Wellcome Sanger Institute for the COVID-19 Genomics UK Consortium,Luke W Meredith et al
EPI_ISL_441596,"Department of Pathology, University of Cambridge",Wellcome Sanger Institute for the COVID-19 Genomics UK Consortium,Luke W Meredith et al
EPI_ISL_441599,"Department of Pathology, University of Cambridge",Wellcome Sanger Institute for the COVID-19 Genomics UK Consortium,Luke W Meredith et al
EPI_ISL_442322,"Department of Pathology, University of Cambridge",Wellcome Sanger Institute for the COVID-19 Genomics UK Consortium,Luke W Meredith et al
EPI_ISL_441591,"Department of Pathology, University of Cambridge",Wellcome Sanger Institute for the COVID-19 Genomics UK Consortium,Luke W Meredith et al
EPI_ISL_442331,"Department of Pathology, University of Cambridge",Wellcome Sanger Institute for the COVID-19 Genomics UK Consortium,Luke W Meredith et al
EPI_ISL_441595,"Department of Pathology, University of Cambridge",Wellcome Sanger Institute for the COVID-19 Genomics UK Consortium,Luke W Meredith et al
EPI_ISL_441635,"Department of Pathology, University of Cambridge",Wellcome Sanger Institute for the COVID-19 Genomics UK Consortium,Luke W Meredith et al
EPI_ISL_441574,"Department of Pathology, University of Cambridge",Wellcome Sanger Institute for the COVID-19 Genomics UK Consortium,Luke W Meredith et al
EPI_ISL_442170,"Department of Pathology, University of Cambridge",Wellcome Sanger Institute for the COVID-19 Genomics UK Consortium,Luke W Meredith et al
EPI_ISL_441598,"Department of Pathology, University of Cambridge",Wellcome Sanger Institute for the COVID-19 Genomics UK Consortium,Luke W Meredith et al
EPI_ISL_442066,"Department of Pathology, University of Cambridge",Wellcome Sanger Institute for the COVID-19 Genomics UK Consortium,Luke W Meredith et al
EPI_ISL_442287,"Department of Pathology, University of Cambridge",Wellcome Sanger Institute for the COVID-19 Genomics UK Consortium,Luke W Meredith et al
EPI_ISL_442145,"Department of Pathology, University of Cambridge",Wellcome Sanger Institute for the COVID-19 Genomics UK Consortium,Luke W Meredith et al
EPI_ISL_442304,"Department of Pathology, University of Cambridge",Wellcome Sanger Institute for the COVID-19 Genomics UK Consortium,Luke W Meredith et al
EPI_ISL_441586,"Department of Pathology, University of Cambridge",Wellcome Sanger Institute for the COVID-19 Genomics UK Consortium,Luke W Meredith et al
EPI_ISL_442117,"Department of Pathology, University of Cambridge",Wellcome Sanger Institute for the COVID-19 Genomics UK Consortium,Luke W Meredith et al
EPI_ISL_442292,"Department of Pathology, University of Cambridge",Wellcome Sanger Institute for the COVID-19 Genomics UK Consortium,Luke W Meredith et al
EPI_ISL_442174,"Department of Pathology, University of Cambridge",Wellcome Sanger Institute for the COVID-19 Genomics UK Consortium,Luke W Meredith et al
EPI_ISL_441583,"Department of Pathology, University of Cambridge",Wellcome Sanger Institute for the COVID-19 Genomics UK Consortium,Luke W Meredith et al
EPI_ISL_441607,"Department of Pathology, University of Cambridge",Wellcome Sanger Institute for the COVID-19 Genomics UK Consortium,Luke W Meredith et al
EPI_ISL_442293,"Department of Pathology, University of Cambridge",Wellcome Sanger Institute for the COVID-19 Genomics UK Consortium,Luke W Meredith et al
EPI_ISL_441658,"Department of Pathology, University of Cambridge",Wellcome Sanger Institute for the COVID-19 Genomics UK Consortium,Luke W Meredith et al
EPI_ISL_441569,"Department of Pathology, University of Cambridge",Wellcome Sanger Institute for the COVID-19 Genomics UK Consortium,Luke W Meredith et al
EPI_ISL_441612,"Department of Pathology, University of Cambridge",Wellcome Sanger Institute for the COVID-19 Genomics UK Consortium,Luke W Meredith et al
EPI_ISL_442336,"Department of Pathology, University of Cambridge",Wellcome Sanger Institute for the COVID-19 Genomics UK Consortium,Luke W Meredith et al
EPI_ISL_442060,"Department of Pathology, University of Cambridge",Wellcome Sanger Institute for the COVID-19 Genomics UK Consortium,Luke W Meredith et al
EPI_ISL_441631,"Department of Pathology, University of Cambridge",Wellcome Sanger Institute for the COVID-19 Genomics UK Consortium,Luke W Meredith et al
EPI_ISL_441604,"Department of Pathology, University of Cambridge",Wellcome Sanger Institute for the COVID-19 Genomics UK Consortium,Luke W Meredith et al
EPI_ISL_441643,"Department of Pathology, University of Cambridge",Wellcome Sanger Institute for the COVID-19 Genomics UK Consortium,Luke W Meredith et al
EPI_ISL_442245,"Department of Pathology, University of Cambridge",Wellcome Sanger Institute for the COVID-19 Genomics UK Consortium,Luke W Meredith et al
EPI_ISL_442328,"Department of Pathology, University of Cambridge",Wellcome Sanger Institute for the COVID-19 Genomics UK Consortium,Luke W Meredith et al
EPI_ISL_442295,"Department of Pathology, University of Cambridge",Wellcome Sanger Institute for the COVID-19 Genomics UK Consortium,Luke W Meredith et al
EPI_ISL_441651,"Department of Pathology, University of Cambridge",Wellcome Sanger Institute for the COVID-19 Genomics UK Consortium,Luke W Meredith et al
EPI_ISL_442165,"Department of Pathology, University of Cambridge",Wellcome Sanger Institute for the COVID-19 Genomics UK Consortium,Luke W Meredith et al
EPI_ISL_441609,"Department of Pathology, University of Cambridge",Wellcome Sanger Institute for the COVID-19 Genomics UK Consortium,Luke W Meredith et al
EPI_ISL_442315,"Department of Pathology, University of Cambridge",Wellcome Sanger Institute for the COVID-19 Genomics UK Consortium,Luke W Meredith et al
EPI_ISL_442321,"Department of Pathology, University of Cambridge",Wellcome Sanger Institute for the COVID-19 Genomics UK Consortium,Luke W Meredith et al
EPI_ISL_442275,"Department of Pathology, University of Cambridge",Wellcome Sanger Institute for the COVID-19 Genomics UK Consortium,Luke W Meredith et al
EPI_ISL_441648,"Department of Pathology, University of Cambridge",Wellcome Sanger Institute for the COVID-19 Genomics UK Consortium,Luke W Meredith et al
EPI_ISL_441557,"Department of Pathology, University of Cambridge",Wellcome Sanger Institute for the COVID-19 Genomics UK Consortium,Luke W Meredith et al
EPI_ISL_441568,"Department of Pathology, University of Cambridge",Wellcome Sanger Institute for the COVID-19 Genomics UK Consortium,Luke W Meredith et al
EPI_ISL_442235,"Department of Pathology, University of Cambridge",Wellcome Sanger Institute for the COVID-19 Genomics UK Consortium,Luke W Meredith et al
EPI_ISL_441593,"Department of Pathology, University of Cambridge",Wellcome Sanger Institute for the COVID-19 Genomics UK Consortium,Luke W Meredith et al
EPI_ISL_442268,"Department of Pathology, University of Cambridge",Wellcome Sanger Institute for the COVID-19 Genomics UK Consortium,Luke W Meredith et al
EPI_ISL_442291,"Department of Pathology, University of Cambridge",Wellcome Sanger Institute for the COVID-19 Genomics UK Consortium,Luke W Meredith et al
EPI_ISL_442130,"Department of Pathology, University of Cambridge",Wellcome Sanger Institute for the COVID-19 Genomics UK Consortium,Luke W Meredith et al
EPI_ISL_442166,"Department of Pathology, University of Cambridge",Wellcome Sanger Institute for the COVID-19 Genomics UK Consortium,Luke W Meredith et al
EPI_ISL_442818,"Department of Pathology, University of Cambridge",Wellcome Sanger Institute for the COVID-19 Genomics UK Consortium,Luke W Meredith et al
EPI_ISL_442131,"Department of Pathology, University of Cambridge",Wellcome Sanger Institute for the COVID-19 Genomics UK Consortium,Luke W Meredith et al
EPI_ISL_442075,"Department of Pathology, University of Cambridge",Wellcome Sanger Institute for the COVID-19 Genomics UK Consortium,Luke W Meredith et al
EPI_ISL_442105,"Department of Pathology, University of Cambridge",Wellcome Sanger Institute for the COVID-19 Genomics UK Consortium,Luke W Meredith et al
EPI_ISL_442100,"Department of Pathology, University of Cambridge",Wellcome Sanger Institute for the COVID-19 Genomics UK Consortium,Luke W Meredith et al
EPI_ISL_442112,"Department of Pathology, University of Cambridge",Wellcome Sanger Institute for the COVID-19 Genomics UK Consortium,Luke W Meredith et al
EPI_ISL_442180,"Department of Pathology, University of Cambridge",Wellcome Sanger Institute for the COVID-19 Genomics UK Consortium,Luke W Meredith et al
EPI_ISL_442089,"Department of Pathology, University of Cambridge",Wellcome Sanger Institute for the COVID-19 Genomics UK Consortium,Luke W Meredith et al
EPI_ISL_442207,"Department of Pathology, University of Cambridge",Wellcome Sanger Institute for the COVID-19 Genomics UK Consortium,Luke W Meredith et al
EPI_ISL_442182,"Department of Pathology, University of Cambridge",Wellcome Sanger Institute for the COVID-19 Genomics UK Consortium,Luke W Meredith et al
EPI_ISL_442071,"Department of Pathology, University of Cambridge",Wellcome Sanger Institute for the COVID-19 Genomics UK Consortium,Luke W Meredith et al
EPI_ISL_442099,"Department of Pathology, University of Cambridge",Wellcome Sanger Institute for the COVID-19 Genomics UK Consortium,Luke W Meredith et al
EPI_ISL_442176,"Department of Pathology, University of Cambridge",Wellcome Sanger Institute for the COVID-19 Genomics UK Consortium,Luke W Meredith et al
EPI_ISL_442046,"Department of Pathology, University of Cambridge",Wellcome Sanger Institute for the COVID-19 Genomics UK Consortium,Luke W Meredith et al
EPI_ISL_442096,"Department of Pathology, University of Cambridge",Wellcome Sanger Institute for the COVID-19 Genomics UK Consortium,Luke W Meredith et al
EPI_ISL_442146,"Department of Pathology, University of Cambridge",Wellcome Sanger Institute for the COVID-19 Genomics UK Consortium,Luke W Meredith et al
EPI_ISL_442094,"Department of Pathology, University of Cambridge",Wellcome Sanger Institute for the COVID-19 Genomics UK Consortium,Luke W Meredith et al
EPI_ISL_442087,"Department of Pathology, University of Cambridge",Wellcome Sanger Institute for the COVID-19 Genomics UK Consortium,Luke W Meredith et al
EPI_ISL_442193,"Department of Pathology, University of Cambridge",Wellcome Sanger Institute for the COVID-19 Genomics UK Consortium,Luke W Meredith et al
EPI_ISL_442139,"Department of Pathology, University of Cambridge",Wellcome Sanger Institute for the COVID-19 Genomics UK Consortium,Luke W Meredith et al
EPI_ISL_442097,"Department of Pathology, University of Cambridge",Wellcome Sanger Institute for the COVID-19 Genomics UK Consortium,Luke W Meredith et al
EPI_ISL_442144,"Department of Pathology, University of Cambridge",Wellcome Sanger Institute for the COVID-19 Genomics UK Consortium,Luke W Meredith et al
EPI_ISL_442063,"Department of Pathology, University of Cambridge",Wellcome Sanger Institute for the COVID-19 Genomics UK Consortium,Luke W Meredith et al
EPI_ISL_442107,"Department of Pathology, University of Cambridge",Wellcome Sanger Institute for the COVID-19 Genomics UK Consortium,Luke W Meredith et al
EPI_ISL_442186,"Department of Pathology, University of Cambridge",Wellcome Sanger Institute for the COVID-19 Genomics UK Consortium,Luke W Meredith et al
EPI_ISL_442122,"Department of Pathology, University of Cambridge",Wellcome Sanger Institute for the COVID-19 Genomics UK Consortium,Luke W Meredith et al
EPI_ISL_442191,"Department of Pathology, University of Cambridge",Wellcome Sanger Institute for the COVID-19 Genomics UK Consortium,Luke W Meredith et al
EPI_ISL_442156,"Department of Pathology, University of Cambridge",Wellcome Sanger Institute for the COVID-19 Genomics UK Consortium,Luke W Meredith et al
EPI_ISL_442104,"Department of Pathology, University of Cambridge",Wellcome Sanger Institute for the COVID-19 Genomics UK Consortium,Luke W Meredith et al
EPI_ISL_442181,"Department of Pathology, University of Cambridge",Wellcome Sanger Institute for the COVID-19 Genomics UK Consortium,Luke W Meredith et al
EPI_ISL_442155,"Department of Pathology, University of Cambridge",Wellcome Sanger Institute for the COVID-19 Genomics UK Consortium,Luke W Meredith et al
EPI_ISL_442134,"Department of Pathology, University of Cambridge",Wellcome Sanger Institute for the COVID-19 Genomics UK Consortium,Luke W Meredith et al
EPI_ISL_442163,"Department of Pathology, University of Cambridge",Wellcome Sanger Institute for the COVID-19 Genomics UK Consortium,Luke W Meredith et al
EPI_ISL_442086,"Department of Pathology, University of Cambridge",Wellcome Sanger Institute for the COVID-19 Genomics UK Consortium,Luke W Meredith et al
EPI_ISL_442132,"Department of Pathology, University of Cambridge",Wellcome Sanger Institute for the COVID-19 Genomics UK Consortium,Luke W Meredith et al
EPI_ISL_442053,"Department of Pathology, University of Cambridge",Wellcome Sanger Institute for the COVID-19 Genomics UK Consortium,Luke W Meredith et al
EPI_ISL_442126,"Department of Pathology, University of Cambridge",Wellcome Sanger Institute for the COVID-19 Genomics UK Consortium,Luke W Meredith et al
EPI_ISL_442109,"Department of Pathology, University of Cambridge",Wellcome Sanger Institute for the COVID-19 Genomics UK Consortium,Luke W Meredith et al
EPI_ISL_470385,"Department of Pathology, University of Cambridge",Wellcome Sanger Institute for the COVID-19 Genomics UK Consortium,Luke W Meredith et al
EPI_ISL_470497,"Department of Pathology, University of Cambridge",Wellcome Sanger Institute for the COVID-19 Genomics UK Consortium,Luke W Meredith et al
EPI_ISL_470515,"Department of Pathology, University of Cambridge",Wellcome Sanger Institute for the COVID-19 Genomics UK Consortium,Luke W Meredith et al
EPI_ISL_470471,"Department of Pathology, University of Cambridge",Wellcome Sanger Institute for the COVID-19 Genomics UK Consortium,Luke W Meredith et al
EPI_ISL_470520,"Department of Pathology, University of Cambridge",Wellcome Sanger Institute for the COVID-19 Genomics UK Consortium,Luke W Meredith et al
EPI_ISL_442154,"Department of Pathology, University of Cambridge",Wellcome Sanger Institute for the COVID-19 Genomics UK Consortium,Luke W Meredith et al
EPI_ISL_442185,"Department of Pathology, University of Cambridge",Wellcome Sanger Institute for the COVID-19 Genomics UK Consortium,Luke W Meredith et al
EPI_ISL_470372,"Department of Pathology, University of Cambridge",Wellcome Sanger Institute for the COVID-19 Genomics UK Consortium,Luke W Meredith et al
EPI_ISL_442814,"Department of Pathology, University of Cambridge",Wellcome Sanger Institute for the COVID-19 Genomics UK Consortium,Luke W Meredith et al
EPI_ISL_442101,"Department of Pathology, University of Cambridge",Wellcome Sanger Institute for the COVID-19 Genomics UK Consortium,Luke W Meredith et al
EPI_ISL_470460,"Department of Pathology, University of Cambridge",Wellcome Sanger Institute for the COVID-19 Genomics UK Consortium,Luke W Meredith et al
EPI_ISL_470415,"Department of Pathology, University of Cambridge",Wellcome Sanger Institute for the COVID-19 Genomics UK Consortium,Luke W Meredith et al
EPI_ISL_442080,"Department of Pathology, University of Cambridge",Wellcome Sanger Institute for the COVID-19 Genomics UK Consortium,Luke W Meredith et al
EPI_ISL_470362,"Department of Pathology, University of Cambridge",Wellcome Sanger Institute for the COVID-19 Genomics UK Consortium,Luke W Meredith et al
EPI_ISL_442127,"Department of Pathology, University of Cambridge",Wellcome Sanger Institute for the COVID-19 Genomics UK Consortium,Luke W Meredith et al
EPI_ISL_442820,"Department of Pathology, University of Cambridge",Wellcome Sanger Institute for the COVID-19 Genomics UK Consortium,Luke W Meredith et al
EPI_ISL_470441,"Department of Pathology, University of Cambridge",Wellcome Sanger Institute for the COVID-19 Genomics UK Consortium,Luke W Meredith et al
EPI_ISL_433976,"Department of Pathology, University of Cambridge",COVID-19 Genomics UK (COG-UK) Consortium,Luke W Meredith et al
EPI_ISL_433977,"Department of Pathology, University of Cambridge",COVID-19 Genomics UK (COG-UK) Consortium,Luke W Meredith et al
EPI_ISL_433979,"Department of Pathology, University of Cambridge",COVID-19 Genomics UK (COG-UK) Consortium,Luke W Meredith et al
EPI_ISL_433981,"Department of Pathology, University of Cambridge",COVID-19 Genomics UK (COG-UK) Consortium,Luke W Meredith et al
EPI_ISL_433982,"Department of Pathology, University of Cambridge",COVID-19 Genomics UK (COG-UK) Consortium,Luke W Meredith et al
EPI_ISL_433983,"Department of Pathology, University of Cambridge",COVID-19 Genomics UK (COG-UK) Consortium,Luke W Meredith et al
EPI_ISL_433984,"Department of Pathology, University of Cambridge",COVID-19 Genomics UK (COG-UK) Consortium,Luke W Meredith et al
EPI_ISL_433986,"Department of Pathology, University of Cambridge",COVID-19 Genomics UK (COG-UK) Consortium,Luke W Meredith et al
EPI_ISL_433987,"Department of Pathology, University of Cambridge",COVID-19 Genomics UK (COG-UK) Consortium,Luke W Meredith et al
EPI_ISL_433988,"Department of Pathology, University of Cambridge",COVID-19 Genomics UK (COG-UK) Consortium,Luke W Meredith et al
EPI_ISL_433989,"Department of Pathology, University of Cambridge",COVID-19 Genomics UK (COG-UK) Consortium,Luke W Meredith et al
EPI_ISL_433991,"Department of Pathology, University of Cambridge",COVID-19 Genomics UK (COG-UK) Consortium,Luke W Meredith et al
EPI_ISL_433992,"Department of Pathology, University of Cambridge",COVID-19 Genomics UK (COG-UK) Consortium,Luke W Meredith et al
EPI_ISL_433993,"Department of Pathology, University of Cambridge",COVID-19 Genomics UK (COG-UK) Consortium,Luke W Meredith et al
EPI_ISL_433995,"Department of Pathology, University of Cambridge",COVID-19 Genomics UK (COG-UK) Consortium,Luke W Meredith et al
EPI_ISL_433996,"Department of Pathology, University of Cambridge",COVID-19 Genomics UK (COG-UK) Consortium,Luke W Meredith et al
EPI_ISL_433997,"Department of Pathology, University of Cambridge",COVID-19 Genomics UK (COG-UK) Consortium,Luke W Meredith et al
EPI_ISL_433998,"Department of Pathology, University of Cambridge",COVID-19 Genomics UK (COG-UK) Consortium,Luke W Meredith et al
EPI_ISL_433999,"Department of Pathology, University of Cambridge",COVID-19 Genomics UK (COG-UK) Consortium,Luke W Meredith et al
EPI_ISL_434001,"Department of Pathology, University of Cambridge",COVID-19 Genomics UK (COG-UK) Consortium,Luke W Meredith et al
EPI_ISL_434002,"Department of Pathology, University of Cambridge",COVID-19 Genomics UK (COG-UK) Consortium,Luke W Meredith et al
EPI_ISL_434003,"Department of Pathology, University of Cambridge",COVID-19 Genomics UK (COG-UK) Consortium,Luke W Meredith et al
EPI_ISL_434005,"Department of Pathology, University of Cambridge",COVID-19 Genomics UK (COG-UK) Consortium,Luke W Meredith et al
EPI_ISL_434006,"Department of Pathology, University of Cambridge",COVID-19 Genomics UK (COG-UK) Consortium,Luke W Meredith et al
EPI_ISL_434007,"Department of Pathology, University of Cambridge",COVID-19 Genomics UK (COG-UK) Consortium,Luke W Meredith et al
EPI_ISL_434008,"Department of Pathology, University of Cambridge",COVID-19 Genomics UK (COG-UK) Consortium,Luke W Meredith et al
EPI_ISL_434009,"Department of Pathology, University of Cambridge",COVID-19 Genomics UK (COG-UK) Consortium,Luke W Meredith et al
EPI_ISL_434010,"Department of Pathology, University of Cambridge",COVID-19 Genomics UK (COG-UK) Consortium,Luke W Meredith et al
EPI_ISL_434011,"Department of Pathology, University of Cambridge",COVID-19 Genomics UK (COG-UK) Consortium,Luke W Meredith et al
EPI_ISL_434012,"Department of Pathology, University of Cambridge",COVID-19 Genomics UK (COG-UK) Consortium,Luke W Meredith et al
EPI_ISL_434013,"Department of Pathology, University of Cambridge",COVID-19 Genomics UK (COG-UK) Consortium,Luke W Meredith et al
EPI_ISL_434014,"Department of Pathology, University of Cambridge",COVID-19 Genomics UK (COG-UK) Consortium,Luke W Meredith et al
EPI_ISL_434015,"Department of Pathology, University of Cambridge",COVID-19 Genomics UK (COG-UK) Consortium,Luke W Meredith et al
EPI_ISL_434016,"Department of Pathology, University of Cambridge",COVID-19 Genomics UK (COG-UK) Consortium,Luke W Meredith et al
EPI_ISL_434017,"Department of Pathology, University of Cambridge",COVID-19 Genomics UK (COG-UK) Consortium,Luke W Meredith et al
EPI_ISL_434018,"Department of Pathology, University of Cambridge",COVID-19 Genomics UK (COG-UK) Consortium,Luke W Meredith et al
EPI_ISL_434019,"Department of Pathology, University of Cambridge",COVID-19 Genomics UK (COG-UK) Consortium,Luke W Meredith et al
EPI_ISL_434021,"Department of Pathology, University of Cambridge",COVID-19 Genomics UK (COG-UK) Consortium,Luke W Meredith et al
EPI_ISL_434025,"Department of Pathology, University of Cambridge",COVID-19 Genomics UK (COG-UK) Consortium,Luke W Meredith et al
EPI_ISL_434026,"Department of Pathology, University of Cambridge",COVID-19 Genomics UK (COG-UK) Consortium,Luke W Meredith et al
EPI_ISL_434028,"Department of Pathology, University of Cambridge",COVID-19 Genomics UK (COG-UK) Consortium,Luke W Meredith et al
EPI_ISL_434029,"Department of Pathology, University of Cambridge",COVID-19 Genomics UK (COG-UK) Consortium,Luke W Meredith et al
EPI_ISL_434032,"Department of Pathology, University of Cambridge",COVID-19 Genomics UK (COG-UK) Consortium,Luke W Meredith et al
EPI_ISL_434033,"Department of Pathology, University of Cambridge",COVID-19 Genomics UK (COG-UK) Consortium,Luke W Meredith et al
EPI_ISL_434034,"Department of Pathology, University of Cambridge",COVID-19 Genomics UK (COG-UK) Consortium,Luke W Meredith et al
EPI_ISL_434035,"Department of Pathology, University of Cambridge",COVID-19 Genomics UK (COG-UK) Consortium,Luke W Meredith et al
EPI_ISL_434036,"Department of Pathology, University of Cambridge",COVID-19 Genomics UK (COG-UK) Consortium,Luke W Meredith et al
EPI_ISL_434037,"Department of Pathology, University of Cambridge",COVID-19 Genomics UK (COG-UK) Consortium,Luke W Meredith et al
EPI_ISL_434038,"Department of Pathology, University of Cambridge",COVID-19 Genomics UK (COG-UK) Consortium,Luke W Meredith et al
EPI_ISL_441620,"Department of Pathology, University of Cambridge",Wellcome Sanger Institute for the COVID-19 Genomics UK Consortium,Luke W Meredith et al
EPI_ISL_441652,"Department of Pathology, University of Cambridge",Wellcome Sanger Institute for the COVID-19 Genomics UK Consortium,Luke W Meredith et al
EPI_ISL_442325,"Department of Pathology, University of Cambridge",Wellcome Sanger Institute for the COVID-19 Genomics UK Consortium,Luke W Meredith et al
EPI_ISL_441584,"Department of Pathology, University of Cambridge",Wellcome Sanger Institute for the COVID-19 Genomics UK Consortium,Luke W Meredith et al
EPI_ISL_442324,"Department of Pathology, University of Cambridge",Wellcome Sanger Institute for the COVID-19 Genomics UK Consortium,Luke W Meredith et al
EPI_ISL_442310,"Department of Pathology, University of Cambridge",Wellcome Sanger Institute for the COVID-19 Genomics UK Consortium,Luke W Meredith et al
EPI_ISL_442278,"Department of Pathology, University of Cambridge",Wellcome Sanger Institute for the COVID-19 Genomics UK Consortium,Luke W Meredith et al
EPI_ISL_442222,"Department of Pathology, University of Cambridge",Wellcome Sanger Institute for the COVID-19 Genomics UK Consortium,Luke W Meredith et al
EPI_ISL_441656,"Department of Pathology, University of Cambridge",Wellcome Sanger Institute for the COVID-19 Genomics UK Consortium,Luke W Meredith et al
EPI_ISL_442335,"Department of Pathology, University of Cambridge",Wellcome Sanger Institute for the COVID-19 Genomics UK Consortium,Luke W Meredith et al
EPI_ISL_441618,"Department of Pathology, University of Cambridge",Wellcome Sanger Institute for the COVID-19 Genomics UK Consortium,Luke W Meredith et al
EPI_ISL_442280,"Department of Pathology, University of Cambridge",Wellcome Sanger Institute for the COVID-19 Genomics UK Consortium,Luke W Meredith et al
EPI_ISL_442279,"Department of Pathology, University of Cambridge",Wellcome Sanger Institute for the COVID-19 Genomics UK Consortium,Luke W Meredith et al
EPI_ISL_442248,"Department of Pathology, University of Cambridge",Wellcome Sanger Institute for the COVID-19 Genomics UK Consortium,Luke W Meredith et al
EPI_ISL_441551,"Department of Pathology, University of Cambridge",Wellcome Sanger Institute for the COVID-19 Genomics UK Consortium,Luke W Meredith et al
EPI_ISL_441641,"Department of Pathology, University of Cambridge",Wellcome Sanger Institute for the COVID-19 Genomics UK Consortium,Luke W Meredith et al
EPI_ISL_442244,"Department of Pathology, University of Cambridge",Wellcome Sanger Institute for the COVID-19 Genomics UK Consortium,Luke W Meredith et al
EPI_ISL_441570,"Department of Pathology, University of Cambridge",Wellcome Sanger Institute for the COVID-19 Genomics UK Consortium,Luke W Meredith et al
EPI_ISL_442290,"Department of Pathology, University of Cambridge",Wellcome Sanger Institute for the COVID-19 Genomics UK Consortium,Luke W Meredith et al
EPI_ISL_441579,"Department of Pathology, University of Cambridge",Wellcome Sanger Institute for the COVID-19 Genomics UK Consortium,Luke W Meredith et al
EPI_ISL_442239,"Department of Pathology, University of Cambridge",Wellcome Sanger Institute for the COVID-19 Genomics UK Consortium,Luke W Meredith et al
EPI_ISL_442317,"Department of Pathology, University of Cambridge",Wellcome Sanger Institute for the COVID-19 Genomics UK Consortium,Luke W Meredith et al
EPI_ISL_442249,"Department of Pathology, University of Cambridge",Wellcome Sanger Institute for the COVID-19 Genomics UK Consortium,Luke W Meredith et al
EPI_ISL_442212,"Department of Pathology, University of Cambridge",Wellcome Sanger Institute for the COVID-19 Genomics UK Consortium,Luke W Meredith et al
EPI_ISL_442286,"Department of Pathology, University of Cambridge",Wellcome Sanger Institute for the COVID-19 Genomics UK Consortium,Luke W Meredith et al
EPI_ISL_442265,"Department of Pathology, University of Cambridge",Wellcome Sanger Institute for the COVID-19 Genomics UK Consortium,Luke W Meredith et al
EPI_ISL_442288,"Department of Pathology, University of Cambridge",Wellcome Sanger Institute for the COVID-19 Genomics UK Consortium,Luke W Meredith et al
EPI_ISL_441616,"Department of Pathology, University of Cambridge",Wellcome Sanger Institute for the COVID-19 Genomics UK Consortium,Luke W Meredith et al
EPI_ISL_441621,"Department of Pathology, University of Cambridge",Wellcome Sanger Institute for the COVID-19 Genomics UK Consortium,Luke W Meredith et al
EPI_ISL_442246,"Department of Pathology, University of Cambridge",Wellcome Sanger Institute for the COVID-19 Genomics UK Consortium,Luke W Meredith et al
EPI_ISL_441562,"Department of Pathology, University of Cambridge",Wellcome Sanger Institute for the COVID-19 Genomics UK Consortium,Luke W Meredith et al
EPI_ISL_441573,"Department of Pathology, University of Cambridge",Wellcome Sanger Institute for the COVID-19 Genomics UK Consortium,Luke W Meredith et al
EPI_ISL_441547,"Department of Pathology, University of Cambridge",Wellcome Sanger Institute for the COVID-19 Genomics UK Consortium,Luke W Meredith et al
EPI_ISL_442330,"Department of Pathology, University of Cambridge",Wellcome Sanger Institute for the COVID-19 Genomics UK Consortium,Luke W Meredith et al
EPI_ISL_441636,"Department of Pathology, University of Cambridge",Wellcome Sanger Institute for the COVID-19 Genomics UK Consortium,Luke W Meredith et al
EPI_ISL_441628,"Department of Pathology, University of Cambridge",Wellcome Sanger Institute for the COVID-19 Genomics UK Consortium,Luke W Meredith et al
EPI_ISL_442281,"Department of Pathology, University of Cambridge",Wellcome Sanger Institute for the COVID-19 Genomics UK Consortium,Luke W Meredith et al
EPI_ISL_441577,"Department of Pathology, University of Cambridge",Wellcome Sanger Institute for the COVID-19 Genomics UK Consortium,Luke W Meredith et al
EPI_ISL_442300,"Department of Pathology, University of Cambridge",Wellcome Sanger Institute for the COVID-19 Genomics UK Consortium,Luke W Meredith et al
EPI_ISL_442815,"Department of Pathology, University of Cambridge",Wellcome Sanger Institute for the COVID-19 Genomics UK Consortium,Luke W Meredith et al
EPI_ISL_442077,"Department of Pathology, University of Cambridge",Wellcome Sanger Institute for the COVID-19 Genomics UK Consortium,Luke W Meredith et al
EPI_ISL_442177,"Department of Pathology, University of Cambridge",Wellcome Sanger Institute for the COVID-19 Genomics UK Consortium,Luke W Meredith et al
EPI_ISL_442211,"Department of Pathology, University of Cambridge",Wellcome Sanger Institute for the COVID-19 Genomics UK Consortium,Luke W Meredith et al
EPI_ISL_442173,"Department of Pathology, University of Cambridge",Wellcome Sanger Institute for the COVID-19 Genomics UK Consortium,Luke W Meredith et al
EPI_ISL_442103,"Department of Pathology, University of Cambridge",Wellcome Sanger Institute for the COVID-19 Genomics UK Consortium,Luke W Meredith et al
EPI_ISL_442282,"Department of Pathology, University of Cambridge",Wellcome Sanger Institute for the COVID-19 Genomics UK Consortium,Luke W Meredith et al
EPI_ISL_442048,"Department of Pathology, University of Cambridge",Wellcome Sanger Institute for the COVID-19 Genomics UK Consortium,Luke W Meredith et al
EPI_ISL_442209,"Department of Pathology, University of Cambridge",Wellcome Sanger Institute for the COVID-19 Genomics UK Consortium,Luke W Meredith et al
EPI_ISL_442055,"Department of Pathology, University of Cambridge",Wellcome Sanger Institute for the COVID-19 Genomics UK Consortium,Luke W Meredith et al
EPI_ISL_441588,"Department of Pathology, University of Cambridge",Wellcome Sanger Institute for the COVID-19 Genomics UK Consortium,Luke W Meredith et al
EPI_ISL_442098,"Department of Pathology, University of Cambridge",Wellcome Sanger Institute for the COVID-19 Genomics UK Consortium,Luke W Meredith et al
EPI_ISL_441571,"Department of Pathology, University of Cambridge",Wellcome Sanger Institute for the COVID-19 Genomics UK Consortium,Luke W Meredith et al
EPI_ISL_442247,"Department of Pathology, University of Cambridge",Wellcome Sanger Institute for the COVID-19 Genomics UK Consortium,Luke W Meredith et al
EPI_ISL_442237,"Department of Pathology, University of Cambridge",Wellcome Sanger Institute for the COVID-19 Genomics UK Consortium,Luke W Meredith et al
EPI_ISL_441613,"Department of Pathology, University of Cambridge",Wellcome Sanger Institute for the COVID-19 Genomics UK Consortium,Luke W Meredith et al
EPI_ISL_441594,"Department of Pathology, University of Cambridge",Wellcome Sanger Institute for the COVID-19 Genomics UK Consortium,Luke W Meredith et al
EPI_ISL_442061,"Department of Pathology, University of Cambridge",Wellcome Sanger Institute for the COVID-19 Genomics UK Consortium,Luke W Meredith et al
EPI_ISL_470531,"Department of Pathology, University of Cambridge",Wellcome Sanger Institute for the COVID-19 Genomics UK Consortium,Luke W Meredith et al
EPI_ISL_442102,"Department of Pathology, University of Cambridge",Wellcome Sanger Institute for the COVID-19 Genomics UK Consortium,Luke W Meredith et al
EPI_ISL_442054,"Department of Pathology, University of Cambridge",Wellcome Sanger Institute for the COVID-19 Genomics UK Consortium,Luke W Meredith et al
EPI_ISL_442076,"Department of Pathology, University of Cambridge",Wellcome Sanger Institute for the COVID-19 Genomics UK Consortium,Luke W Meredith et al
EPI_ISL_442124,"Department of Pathology, University of Cambridge",Wellcome Sanger Institute for the COVID-19 Genomics UK Consortium,Luke W Meredith et al
EPI_ISL_442069,"Department of Pathology, University of Cambridge",Wellcome Sanger Institute for the COVID-19 Genomics UK Consortium,Luke W Meredith et al
EPI_ISL_442184,"Department of Pathology, University of Cambridge",Wellcome Sanger Institute for the COVID-19 Genomics UK Consortium,Luke W Meredith et al
EPI_ISL_442817,"Department of Pathology, University of Cambridge",Wellcome Sanger Institute for the COVID-19 Genomics UK Consortium,Luke W Meredith et al
EPI_ISL_442072,"Department of Pathology, University of Cambridge",Wellcome Sanger Institute for the COVID-19 Genomics UK Consortium,Luke W Meredith et al
EPI_ISL_442819,"Department of Pathology, University of Cambridge",Wellcome Sanger Institute for the COVID-19 Genomics UK Consortium,Luke W Meredith et al
EPI_ISL_442190,"Department of Pathology, University of Cambridge",Wellcome Sanger Institute for the COVID-19 Genomics UK Consortium,Luke W Meredith et al
EPI_ISL_442120,"Department of Pathology, University of Cambridge",Wellcome Sanger Institute for the COVID-19 Genomics UK Consortium,Luke W Meredith et al
EPI_ISL_442192,"Department of Pathology, University of Cambridge",Wellcome Sanger Institute for the COVID-19 Genomics UK Consortium,Luke W Meredith et al
EPI_ISL_442065,"Department of Pathology, University of Cambridge",Wellcome Sanger Institute for the COVID-19 Genomics UK Consortium,Luke W Meredith et al
EPI_ISL_442114,"Department of Pathology, University of Cambridge",Wellcome Sanger Institute for the COVID-19 Genomics UK Consortium,Luke W Meredith et al
EPI_ISL_442052,"Department of Pathology, University of Cambridge",Wellcome Sanger Institute for the COVID-19 Genomics UK Consortium,Luke W Meredith et al
EPI_ISL_442136,"Department of Pathology, University of Cambridge",Wellcome Sanger Institute for the COVID-19 Genomics UK Consortium,Luke W Meredith et al
EPI_ISL_442074,"Department of Pathology, University of Cambridge",Wellcome Sanger Institute for the COVID-19 Genomics UK Consortium,Luke W Meredith et al
EPI_ISL_442116,"Department of Pathology, University of Cambridge",Wellcome Sanger Institute for the COVID-19 Genomics UK Consortium,Luke W Meredith et al
EPI_ISL_442813,"Department of Pathology, University of Cambridge",Wellcome Sanger Institute for the COVID-19 Genomics UK Consortium,Luke W Meredith et al
EPI_ISL_442085,"Department of Pathology, University of Cambridge",Wellcome Sanger Institute for the COVID-19 Genomics UK Consortium,Luke W Meredith et al
EPI_ISL_442147,"Department of Pathology, University of Cambridge",Wellcome Sanger Institute for the COVID-19 Genomics UK Consortium,Luke W Meredith et al
EPI_ISL_442199,"Department of Pathology, University of Cambridge",Wellcome Sanger Institute for the COVID-19 Genomics UK Consortium,Luke W Meredith et al
EPI_ISL_441555,"Department of Pathology, University of Cambridge",Wellcome Sanger Institute for the COVID-19 Genomics UK Consortium,Luke W Meredith et al
EPI_ISL_442187,"Department of Pathology, University of Cambridge",Wellcome Sanger Institute for the COVID-19 Genomics UK Consortium,Luke W Meredith et al
EPI_ISL_442220,"Department of Pathology, University of Cambridge",Wellcome Sanger Institute for the COVID-19 Genomics UK Consortium,Luke W Meredith et al
EPI_ISL_442049,"Department of Pathology, University of Cambridge",Wellcome Sanger Institute for the COVID-19 Genomics UK Consortium,Luke W Meredith et al
EPI_ISL_441622,"Department of Pathology, University of Cambridge",Wellcome Sanger Institute for the COVID-19 Genomics UK Consortium,Luke W Meredith et al
EPI_ISL_442064,"Department of Pathology, University of Cambridge",Wellcome Sanger Institute for the COVID-19 Genomics UK Consortium,Luke W Meredith et al
EPI_ISL_442091,"Department of Pathology, University of Cambridge",Wellcome Sanger Institute for the COVID-19 Genomics UK Consortium,Luke W Meredith et al
EPI_ISL_442140,"Department of Pathology, University of Cambridge",Wellcome Sanger Institute for the COVID-19 Genomics UK Consortium,Luke W Meredith et al
EPI_ISL_442088,"Department of Pathology, University of Cambridge",Wellcome Sanger Institute for the COVID-19 Genomics UK Consortium,Luke W Meredith et al
EPI_ISL_442079,"Department of Pathology, University of Cambridge",Wellcome Sanger Institute for the COVID-19 Genomics UK Consortium,Luke W Meredith et al
EPI_ISL_442082,"Department of Pathology, University of Cambridge",Wellcome Sanger Institute for the COVID-19 Genomics UK Consortium,Luke W Meredith et al
EPI_ISL_442197,"Department of Pathology, University of Cambridge",Wellcome Sanger Institute for the COVID-19 Genomics UK Consortium,Luke W Meredith et al
EPI_ISL_441645,"Department of Pathology, University of Cambridge",Wellcome Sanger Institute for the COVID-19 Genomics UK Consortium,Luke W Meredith et al
EPI_ISL_442121,"Department of Pathology, University of Cambridge",Wellcome Sanger Institute for the COVID-19 Genomics UK Consortium,Luke W Meredith et al
EPI_ISL_442188,"Department of Pathology, University of Cambridge",Wellcome Sanger Institute for the COVID-19 Genomics UK Consortium,Luke W Meredith et al
EPI_ISL_470532,"Department of Pathology, University of Cambridge",Wellcome Sanger Institute for the COVID-19 Genomics UK Consortium,Luke W Meredith et al
EPI_ISL_442303,"Department of Pathology, University of Cambridge",Wellcome Sanger Institute for the COVID-19 Genomics UK Consortium,Luke W Meredith et al
EPI_ISL_442047,"Department of Pathology, University of Cambridge",Wellcome Sanger Institute for the COVID-19 Genomics UK Consortium,Luke W Meredith et al
EPI_ISL_441653,"Department of Pathology, University of Cambridge",Wellcome Sanger Institute for the COVID-19 Genomics UK Consortium,Luke W Meredith et al
EPI_ISL_442143,"Department of Pathology, University of Cambridge",Wellcome Sanger Institute for the COVID-19 Genomics UK Consortium,Luke W Meredith et al
EPI_ISL_442319,"Department of Pathology, University of Cambridge",Wellcome Sanger Institute for the COVID-19 Genomics UK Consortium,Luke W Meredith et al
EPI_ISL_442135,"Department of Pathology, University of Cambridge",Wellcome Sanger Institute for the COVID-19 Genomics UK Consortium,Luke W Meredith et al
EPI_ISL_442313,"Department of Pathology, University of Cambridge",Wellcome Sanger Institute for the COVID-19 Genomics UK Consortium,Luke W Meredith et al
EPI_ISL_442171,"Department of Pathology, University of Cambridge",Wellcome Sanger Institute for the COVID-19 Genomics UK Consortium,Luke W Meredith et al
EPI_ISL_442320,"Department of Pathology, University of Cambridge",Wellcome Sanger Institute for the COVID-19 Genomics UK Consortium,Luke W Meredith et al
EPI_ISL_442057,"Department of Pathology, University of Cambridge",Wellcome Sanger Institute for the COVID-19 Genomics UK Consortium,Luke W Meredith et al
EPI_ISL_442341,"Department of Pathology, University of Cambridge",Wellcome Sanger Institute for the COVID-19 Genomics UK Consortium,Luke W Meredith et al
EPI_ISL_442150,"Department of Pathology, University of Cambridge",Wellcome Sanger Institute for the COVID-19 Genomics UK Consortium,Luke W Meredith et al
EPI_ISL_441558,"Department of Pathology, University of Cambridge",Wellcome Sanger Institute for the COVID-19 Genomics UK Consortium,Luke W Meredith et al
EPI_ISL_442157,"Department of Pathology, University of Cambridge",Wellcome Sanger Institute for the COVID-19 Genomics UK Consortium,Luke W Meredith et al
EPI_ISL_441548,"Department of Pathology, University of Cambridge",Wellcome Sanger Institute for the COVID-19 Genomics UK Consortium,Luke W Meredith et al
EPI_ISL_441640,"Department of Pathology, University of Cambridge",Wellcome Sanger Institute for the COVID-19 Genomics UK Consortium,Luke W Meredith et al
EPI_ISL_441554,"Department of Pathology, University of Cambridge",Wellcome Sanger Institute for the COVID-19 Genomics UK Consortium,Luke W Meredith et al
EPI_ISL_441611,"Department of Pathology, University of Cambridge",Wellcome Sanger Institute for the COVID-19 Genomics UK Consortium,Luke W Meredith et al
EPI_ISL_442215,"Department of Pathology, University of Cambridge",Wellcome Sanger Institute for the COVID-19 Genomics UK Consortium,Luke W Meredith et al
EPI_ISL_441578,"Department of Pathology, University of Cambridge",Wellcome Sanger Institute for the COVID-19 Genomics UK Consortium,Luke W Meredith et al
EPI_ISL_442318,"Department of Pathology, University of Cambridge",Wellcome Sanger Institute for the COVID-19 Genomics UK Consortium,Luke W Meredith et al
EPI_ISL_441638,"Department of Pathology, University of Cambridge",Wellcome Sanger Institute for the COVID-19 Genomics UK Consortium,Luke W Meredith et al
EPI_ISL_441575,"Department of Pathology, University of Cambridge",Wellcome Sanger Institute for the COVID-19 Genomics UK Consortium,Luke W Meredith et al
EPI_ISL_442299,"Department of Pathology, University of Cambridge",Wellcome Sanger Institute for the COVID-19 Genomics UK Consortium,Luke W Meredith et al
EPI_ISL_441600,"Department of Pathology, University of Cambridge",Wellcome Sanger Institute for the COVID-19 Genomics UK Consortium,Luke W Meredith et al
EPI_ISL_442255,"Department of Pathology, University of Cambridge",Wellcome Sanger Institute for the COVID-19 Genomics UK Consortium,Luke W Meredith et al
EPI_ISL_441644,"Department of Pathology, University of Cambridge",Wellcome Sanger Institute for the COVID-19 Genomics UK Consortium,Luke W Meredith et al
EPI_ISL_442257,"Department of Pathology, University of Cambridge",Wellcome Sanger Institute for the COVID-19 Genomics UK Consortium,Luke W Meredith et al
EPI_ISL_442251,"Department of Pathology, University of Cambridge",Wellcome Sanger Institute for the COVID-19 Genomics UK Consortium,Luke W Meredith et al
EPI_ISL_441642,"Department of Pathology, University of Cambridge",Wellcome Sanger Institute for the COVID-19 Genomics UK Consortium,Luke W Meredith et al
EPI_ISL_442078,"Department of Pathology, University of Cambridge",Wellcome Sanger Institute for the COVID-19 Genomics UK Consortium,Luke W Meredith et al
EPI_ISL_442151,"Department of Pathology, University of Cambridge",Wellcome Sanger Institute for the COVID-19 Genomics UK Consortium,Luke W Meredith et al
EPI_ISL_442164,"Department of Pathology, University of Cambridge",Wellcome Sanger Institute for the COVID-19 Genomics UK Consortium,Luke W Meredith et al
EPI_ISL_470533,"Department of Pathology, University of Cambridge",Wellcome Sanger Institute for the COVID-19 Genomics UK Consortium,Luke W Meredith et al
EPI_ISL_441567,"Department of Pathology, University of Cambridge",Wellcome Sanger Institute for the COVID-19 Genomics UK Consortium,Luke W Meredith et al
EPI_ISL_442254,"Department of Pathology, University of Cambridge",Wellcome Sanger Institute for the COVID-19 Genomics UK Consortium,Luke W Meredith et al
EPI_ISL_441623,"Department of Pathology, University of Cambridge",Wellcome Sanger Institute for the COVID-19 Genomics UK Consortium,Luke W Meredith et al
EPI_ISL_441597,"Department of Pathology, University of Cambridge",Wellcome Sanger Institute for the COVID-19 Genomics UK Consortium,Luke W Meredith et al
EPI_ISL_442329,"Department of Pathology, University of Cambridge",Wellcome Sanger Institute for the COVID-19 Genomics UK Consortium,Luke W Meredith et al
EPI_ISL_442334,"Department of Pathology, University of Cambridge",Wellcome Sanger Institute for the COVID-19 Genomics UK Consortium,Luke W Meredith et al
EPI_ISL_441603,"Department of Pathology, University of Cambridge",Wellcome Sanger Institute for the COVID-19 Genomics UK Consortium,Luke W Meredith et al
EPI_ISL_441564,"Department of Pathology, University of Cambridge",Wellcome Sanger Institute for the COVID-19 Genomics UK Consortium,Luke W Meredith et al
EPI_ISL_442230,"Department of Pathology, University of Cambridge",Wellcome Sanger Institute for the COVID-19 Genomics UK Consortium,Luke W Meredith et al
EPI_ISL_442208,"Department of Pathology, University of Cambridge",Wellcome Sanger Institute for the COVID-19 Genomics UK Consortium,Luke W Meredith et al
EPI_ISL_442342,"Department of Pathology, University of Cambridge",Wellcome Sanger Institute for the COVID-19 Genomics UK Consortium,Luke W Meredith et al
EPI_ISL_442271,"Department of Pathology, University of Cambridge",Wellcome Sanger Institute for the COVID-19 Genomics UK Consortium,Luke W Meredith et al
EPI_ISL_441559,"Department of Pathology, University of Cambridge",Wellcome Sanger Institute for the COVID-19 Genomics UK Consortium,Luke W Meredith et al
EPI_ISL_442309,"Department of Pathology, University of Cambridge",Wellcome Sanger Institute for the COVID-19 Genomics UK Consortium,Luke W Meredith et al
EPI_ISL_442306,"Department of Pathology, University of Cambridge",Wellcome Sanger Institute for the COVID-19 Genomics UK Consortium,Luke W Meredith et al
EPI_ISL_442256,"Department of Pathology, University of Cambridge",Wellcome Sanger Institute for the COVID-19 Genomics UK Consortium,Luke W Meredith et al
EPI_ISL_442270,"Department of Pathology, University of Cambridge",Wellcome Sanger Institute for the COVID-19 Genomics UK Consortium,Luke W Meredith et al
EPI_ISL_442272,"Department of Pathology, University of Cambridge",Wellcome Sanger Institute for the COVID-19 Genomics UK Consortium,Luke W Meredith et al
EPI_ISL_442264,"Department of Pathology, University of Cambridge",Wellcome Sanger Institute for the COVID-19 Genomics UK Consortium,Luke W Meredith et al
EPI_ISL_442229,"Department of Pathology, University of Cambridge",Wellcome Sanger Institute for the COVID-19 Genomics UK Consortium,Luke W Meredith et al
EPI_ISL_442232,"Department of Pathology, University of Cambridge",Wellcome Sanger Institute for the COVID-19 Genomics UK Consortium,Luke W Meredith et al
EPI_ISL_442269,"Department of Pathology, University of Cambridge",Wellcome Sanger Institute for the COVID-19 Genomics UK Consortium,Luke W Meredith et al
EPI_ISL_442168,"Department of Pathology, University of Cambridge",Wellcome Sanger Institute for the COVID-19 Genomics UK Consortium,Luke W Meredith et al
EPI_ISL_442183,"Department of Pathology, University of Cambridge",Wellcome Sanger Institute for the COVID-19 Genomics UK Consortium,Luke W Meredith et al
EPI_ISL_442095,"Department of Pathology, University of Cambridge",Wellcome Sanger Institute for the COVID-19 Genomics UK Consortium,Luke W Meredith et al
EPI_ISL_442189,"Department of Pathology, University of Cambridge",Wellcome Sanger Institute for the COVID-19 Genomics UK Consortium,Luke W Meredith et al
EPI_ISL_442111,"Department of Pathology, University of Cambridge",Wellcome Sanger Institute for the COVID-19 Genomics UK Consortium,Luke W Meredith et al
EPI_ISL_442811,"Department of Pathology, University of Cambridge",Wellcome Sanger Institute for the COVID-19 Genomics UK Consortium,Luke W Meredith et al
EPI_ISL_442059,"Department of Pathology, University of Cambridge",Wellcome Sanger Institute for the COVID-19 Genomics UK Consortium,Luke W Meredith et al
EPI_ISL_442206,"Department of Pathology, University of Cambridge",Wellcome Sanger Institute for the COVID-19 Genomics UK Consortium,Luke W Meredith et al
EPI_ISL_442045,"Department of Pathology, University of Cambridge",Wellcome Sanger Institute for the COVID-19 Genomics UK Consortium,Luke W Meredith et al
EPI_ISL_442812,"Department of Pathology, University of Cambridge",Wellcome Sanger Institute for the COVID-19 Genomics UK Consortium,Luke W Meredith et al
EPI_ISL_442238,"Department of Pathology, University of Cambridge",Wellcome Sanger Institute for the COVID-19 Genomics UK Consortium,Luke W Meredith et al
EPI_ISL_442231,"Department of Pathology, University of Cambridge",Wellcome Sanger Institute for the COVID-19 Genomics UK Consortium,Luke W Meredith et al
EPI_ISL_442333,"Department of Pathology, University of Cambridge",Wellcome Sanger Institute for the COVID-19 Genomics UK Consortium,Luke W Meredith et al
EPI_ISL_441549,"Department of Pathology, University of Cambridge",Wellcome Sanger Institute for the COVID-19 Genomics UK Consortium,Luke W Meredith et al
EPI_ISL_441605,"Department of Pathology, University of Cambridge",Wellcome Sanger Institute for the COVID-19 Genomics UK Consortium,Luke W Meredith et al
EPI_ISL_442338,"Department of Pathology, University of Cambridge",Wellcome Sanger Institute for the COVID-19 Genomics UK Consortium,Luke W Meredith et al
EPI_ISL_442234,"Department of Pathology, University of Cambridge",Wellcome Sanger Institute for the COVID-19 Genomics UK Consortium,Luke W Meredith et al
EPI_ISL_441655,"Department of Pathology, University of Cambridge",Wellcome Sanger Institute for the COVID-19 Genomics UK Consortium,Luke W Meredith et al
EPI_ISL_442108,"Department of Pathology, University of Cambridge",Wellcome Sanger Institute for the COVID-19 Genomics UK Consortium,Luke W Meredith et al
EPI_ISL_442289,"Department of Pathology, University of Cambridge",Wellcome Sanger Institute for the COVID-19 Genomics UK Consortium,Luke W Meredith et al
EPI_ISL_441550,"Department of Pathology, University of Cambridge",Wellcome Sanger Institute for the COVID-19 Genomics UK Consortium,Luke W Meredith et al
EPI_ISL_442142,"Department of Pathology, University of Cambridge",Wellcome Sanger Institute for the COVID-19 Genomics UK Consortium,Luke W Meredith et al
EPI_ISL_442339,"Department of Pathology, University of Cambridge",Wellcome Sanger Institute for the COVID-19 Genomics UK Consortium,Luke W Meredith et al
EPI_ISL_442316,"Department of Pathology, University of Cambridge",Wellcome Sanger Institute for the COVID-19 Genomics UK Consortium,Luke W Meredith et al
EPI_ISL_442058,"Department of Pathology, University of Cambridge",Wellcome Sanger Institute for the COVID-19 Genomics UK Consortium,Luke W Meredith et al
EPI_ISL_442217,"Department of Pathology, University of Cambridge",Wellcome Sanger Institute for the COVID-19 Genomics UK Consortium,Luke W Meredith et al
EPI_ISL_442051,"Department of Pathology, University of Cambridge",Wellcome Sanger Institute for the COVID-19 Genomics UK Consortium,Luke W Meredith et al
EPI_ISL_442128,"Department of Pathology, University of Cambridge",Wellcome Sanger Institute for the COVID-19 Genomics UK Consortium,Luke W Meredith et al
EPI_ISL_442118,"Department of Pathology, University of Cambridge",Wellcome Sanger Institute for the COVID-19 Genomics UK Consortium,Luke W Meredith et al
EPI_ISL_442816,"Department of Pathology, University of Cambridge",Wellcome Sanger Institute for the COVID-19 Genomics UK Consortium,Luke W Meredith et al
EPI_ISL_442090,"Department of Pathology, University of Cambridge",Wellcome Sanger Institute for the COVID-19 Genomics UK Consortium,Luke W Meredith et al
EPI_ISL_442149,"Department of Pathology, University of Cambridge",Wellcome Sanger Institute for the COVID-19 Genomics UK Consortium,Luke W Meredith et al
EPI_ISL_442123,"Department of Pathology, University of Cambridge",Wellcome Sanger Institute for the COVID-19 Genomics UK Consortium,Luke W Meredith et al
EPI_ISL_442067,"Department of Pathology, University of Cambridge",Wellcome Sanger Institute for the COVID-19 Genomics UK Consortium,Luke W Meredith et al
EPI_ISL_442073,"Department of Pathology, University of Cambridge",Wellcome Sanger Institute for the COVID-19 Genomics UK Consortium,Luke W Meredith et al
EPI_ISL_442137,"Department of Pathology, University of Cambridge",Wellcome Sanger Institute for the COVID-19 Genomics UK Consortium,Luke W Meredith et al
EPI_ISL_441556,"Department of Pathology, University of Cambridge",Wellcome Sanger Institute for the COVID-19 Genomics UK Consortium,Luke W Meredith et al
EPI_ISL_442267,"Department of Pathology, University of Cambridge",Wellcome Sanger Institute for the COVID-19 Genomics UK Consortium,Luke W Meredith et al
EPI_ISL_442274,"Department of Pathology, University of Cambridge",Wellcome Sanger Institute for the COVID-19 Genomics UK Consortium,Luke W Meredith et al
EPI_ISL_441590,"Department of Pathology, University of Cambridge",Wellcome Sanger Institute for the COVID-19 Genomics UK Consortium,Luke W Meredith et al
EPI_ISL_442263,"Department of Pathology, University of Cambridge",Wellcome Sanger Institute for the COVID-19 Genomics UK Consortium,Luke W Meredith et al
EPI_ISL_441560,"Department of Pathology, University of Cambridge",Wellcome Sanger Institute for the COVID-19 Genomics UK Consortium,Luke W Meredith et al
EPI_ISL_441606,"Department of Pathology, University of Cambridge",Wellcome Sanger Institute for the COVID-19 Genomics UK Consortium,Luke W Meredith et al
EPI_ISL_441649,"Department of Pathology, University of Cambridge",Wellcome Sanger Institute for the COVID-19 Genomics UK Consortium,Luke W Meredith et al
EPI_ISL_442285,"Department of Pathology, University of Cambridge",Wellcome Sanger Institute for the COVID-19 Genomics UK Consortium,Luke W Meredith et al
EPI_ISL_442260,"Department of Pathology, University of Cambridge",Wellcome Sanger Institute for the COVID-19 Genomics UK Consortium,Luke W Meredith et al
EPI_ISL_442301,"Department of Pathology, University of Cambridge",Wellcome Sanger Institute for the COVID-19 Genomics UK Consortium,Luke W Meredith et al
EPI_ISL_442243,"Department of Pathology, University of Cambridge",Wellcome Sanger Institute for the COVID-19 Genomics UK Consortium,Luke W Meredith et al
EPI_ISL_442252,"Department of Pathology, University of Cambridge",Wellcome Sanger Institute for the COVID-19 Genomics UK Consortium,Luke W Meredith et al
EPI_ISL_442253,"Department of Pathology, University of Cambridge",Wellcome Sanger Institute for the COVID-19 Genomics UK Consortium,Luke W Meredith et al
EPI_ISL_441565,"Department of Pathology, University of Cambridge",Wellcome Sanger Institute for the COVID-19 Genomics UK Consortium,Luke W Meredith et al
EPI_ISL_442296,"Department of Pathology, University of Cambridge",Wellcome Sanger Institute for the COVID-19 Genomics UK Consortium,Luke W Meredith et al
EPI_ISL_441614,"Department of Pathology, University of Cambridge",Wellcome Sanger Institute for the COVID-19 Genomics UK Consortium,Luke W Meredith et al
EPI_ISL_442240,"Department of Pathology, University of Cambridge",Wellcome Sanger Institute for the COVID-19 Genomics UK Consortium,Luke W Meredith et al
EPI_ISL_441632,"Department of Pathology, University of Cambridge",Wellcome Sanger Institute for the COVID-19 Genomics UK Consortium,Luke W Meredith et al
EPI_ISL_441601,"Department of Pathology, University of Cambridge",Wellcome Sanger Institute for the COVID-19 Genomics UK Consortium,Luke W Meredith et al
EPI_ISL_442337,"Department of Pathology, University of Cambridge",Wellcome Sanger Institute for the COVID-19 Genomics UK Consortium,Luke W Meredith et al
EPI_ISL_442276,"Department of Pathology, University of Cambridge",Wellcome Sanger Institute for the COVID-19 Genomics UK Consortium,Luke W Meredith et al
EPI_ISL_441661,"Department of Pathology, University of Cambridge",Wellcome Sanger Institute for the COVID-19 Genomics UK Consortium,Luke W Meredith et al
EPI_ISL_441743,"Department of Pathology, University of Cambridge",Wellcome Sanger Institute for the COVID-19 Genomics UK Consortium,Luke W Meredith et al
EPI_ISL_441709,"Department of Pathology, University of Cambridge",Wellcome Sanger Institute for the COVID-19 Genomics UK Consortium,Luke W Meredith et al
EPI_ISL_441667,"Department of Pathology, University of Cambridge",Wellcome Sanger Institute for the COVID-19 Genomics UK Consortium,Luke W Meredith et al
EPI_ISL_441731,"Department of Pathology, University of Cambridge",Wellcome Sanger Institute for the COVID-19 Genomics UK Consortium,Luke W Meredith et al
EPI_ISL_441756,"Department of Pathology, University of Cambridge",Wellcome Sanger Institute for the COVID-19 Genomics UK Consortium,Luke W Meredith et al
EPI_ISL_441705,"Department of Pathology, University of Cambridge",Wellcome Sanger Institute for the COVID-19 Genomics UK Consortium,Luke W Meredith et al
EPI_ISL_441740,"Department of Pathology, University of Cambridge",Wellcome Sanger Institute for the COVID-19 Genomics UK Consortium,Luke W Meredith et al
EPI_ISL_441764,"Department of Pathology, University of Cambridge",Wellcome Sanger Institute for the COVID-19 Genomics UK Consortium,Luke W Meredith et al
EPI_ISL_441718,"Department of Pathology, University of Cambridge",Wellcome Sanger Institute for the COVID-19 Genomics UK Consortium,Luke W Meredith et al
EPI_ISL_442266,"Department of Pathology, University of Cambridge",Wellcome Sanger Institute for the COVID-19 Genomics UK Consortium,Luke W Meredith et al
EPI_ISL_441615,"Department of Pathology, University of Cambridge",Wellcome Sanger Institute for the COVID-19 Genomics UK Consortium,Luke W Meredith et al
EPI_ISL_441721,"Department of Pathology, University of Cambridge",Wellcome Sanger Institute for the COVID-19 Genomics UK Consortium,Luke W Meredith et al
EPI_ISL_441728,"Department of Pathology, University of Cambridge",Wellcome Sanger Institute for the COVID-19 Genomics UK Consortium,Luke W Meredith et al
EPI_ISL_442242,"Department of Pathology, University of Cambridge",Wellcome Sanger Institute for the COVID-19 Genomics UK Consortium,Luke W Meredith et al
EPI_ISL_441587,"Department of Pathology, University of Cambridge",Wellcome Sanger Institute for the COVID-19 Genomics UK Consortium,Luke W Meredith et al
EPI_ISL_441680,"Department of Pathology, University of Cambridge",Wellcome Sanger Institute for the COVID-19 Genomics UK Consortium,Luke W Meredith et al
EPI_ISL_441695,"Department of Pathology, University of Cambridge",Wellcome Sanger Institute for the COVID-19 Genomics UK Consortium,Luke W Meredith et al
EPI_ISL_441755,"Department of Pathology, University of Cambridge",Wellcome Sanger Institute for the COVID-19 Genomics UK Consortium,Luke W Meredith et al
EPI_ISL_441729,"Department of Pathology, University of Cambridge",Wellcome Sanger Institute for the COVID-19 Genomics UK Consortium,Luke W Meredith et al
EPI_ISL_442129,"Department of Pathology, University of Cambridge",Wellcome Sanger Institute for the COVID-19 Genomics UK Consortium,Luke W Meredith et al
EPI_ISL_442204,"Department of Pathology, University of Cambridge",Wellcome Sanger Institute for the COVID-19 Genomics UK Consortium,Luke W Meredith et al
EPI_ISL_441762,"Department of Pathology, University of Cambridge",Wellcome Sanger Institute for the COVID-19 Genomics UK Consortium,Luke W Meredith et al
EPI_ISL_441748,"Department of Pathology, University of Cambridge",Wellcome Sanger Institute for the COVID-19 Genomics UK Consortium,Luke W Meredith et al
EPI_ISL_442106,"Department of Pathology, University of Cambridge",Wellcome Sanger Institute for the COVID-19 Genomics UK Consortium,Luke W Meredith et al
EPI_ISL_441720,"Department of Pathology, University of Cambridge",Wellcome Sanger Institute for the COVID-19 Genomics UK Consortium,Luke W Meredith et al
EPI_ISL_441563,"Department of Pathology, University of Cambridge",Wellcome Sanger Institute for the COVID-19 Genomics UK Consortium,Luke W Meredith et al
EPI_ISL_441769,"Department of Pathology, University of Cambridge",Wellcome Sanger Institute for the COVID-19 Genomics UK Consortium,Luke W Meredith et al
EPI_ISL_441738,"Department of Pathology, University of Cambridge",Wellcome Sanger Institute for the COVID-19 Genomics UK Consortium,Luke W Meredith et al
EPI_ISL_441664,"Department of Pathology, University of Cambridge",Wellcome Sanger Institute for the COVID-19 Genomics UK Consortium,Luke W Meredith et al
EPI_ISL_441552,"Department of Pathology, University of Cambridge",Wellcome Sanger Institute for the COVID-19 Genomics UK Consortium,Luke W Meredith et al
EPI_ISL_441672,"Department of Pathology, University of Cambridge",Wellcome Sanger Institute for the COVID-19 Genomics UK Consortium,Luke W Meredith et al
EPI_ISL_441689,"Department of Pathology, University of Cambridge",Wellcome Sanger Institute for the COVID-19 Genomics UK Consortium,Luke W Meredith et al
EPI_ISL_441744,"Department of Pathology, University of Cambridge",Wellcome Sanger Institute for the COVID-19 Genomics UK Consortium,Luke W Meredith et al
EPI_ISL_442297,"Department of Pathology, University of Cambridge",Wellcome Sanger Institute for the COVID-19 Genomics UK Consortium,Luke W Meredith et al
EPI_ISL_441711,"Department of Pathology, University of Cambridge",Wellcome Sanger Institute for the COVID-19 Genomics UK Consortium,Luke W Meredith et al
EPI_ISL_442326,"Department of Pathology, University of Cambridge",Wellcome Sanger Institute for the COVID-19 Genomics UK Consortium,Luke W Meredith et al
EPI_ISL_441759,"Department of Pathology, University of Cambridge",Wellcome Sanger Institute for the COVID-19 Genomics UK Consortium,Luke W Meredith et al
EPI_ISL_441657,"Department of Pathology, University of Cambridge",Wellcome Sanger Institute for the COVID-19 Genomics UK Consortium,Luke W Meredith et al
EPI_ISL_441736,"Department of Pathology, University of Cambridge",Wellcome Sanger Institute for the COVID-19 Genomics UK Consortium,Luke W Meredith et al
EPI_ISL_442340,"Department of Pathology, University of Cambridge",Wellcome Sanger Institute for the COVID-19 Genomics UK Consortium,Luke W Meredith et al
EPI_ISL_441772,"Department of Pathology, University of Cambridge",Wellcome Sanger Institute for the COVID-19 Genomics UK Consortium,Luke W Meredith et al
EPI_ISL_442216,"Department of Pathology, University of Cambridge",Wellcome Sanger Institute for the COVID-19 Genomics UK Consortium,Luke W Meredith et al
EPI_ISL_441732,"Department of Pathology, University of Cambridge",Wellcome Sanger Institute for the COVID-19 Genomics UK Consortium,Luke W Meredith et al
EPI_ISL_442250,"Department of Pathology, University of Cambridge",Wellcome Sanger Institute for the COVID-19 Genomics UK Consortium,Luke W Meredith et al
EPI_ISL_441723,"Department of Pathology, University of Cambridge",Wellcome Sanger Institute for the COVID-19 Genomics UK Consortium,Luke W Meredith et al
EPI_ISL_441739,"Department of Pathology, University of Cambridge",Wellcome Sanger Institute for the COVID-19 Genomics UK Consortium,Luke W Meredith et al
EPI_ISL_442332,"Department of Pathology, University of Cambridge",Wellcome Sanger Institute for the COVID-19 Genomics UK Consortium,Luke W Meredith et al
EPI_ISL_441684,"Department of Pathology, University of Cambridge",Wellcome Sanger Institute for the COVID-19 Genomics UK Consortium,Luke W Meredith et al
EPI_ISL_441566,"Department of Pathology, University of Cambridge",Wellcome Sanger Institute for the COVID-19 Genomics UK Consortium,Luke W Meredith et al
EPI_ISL_441713,"Department of Pathology, University of Cambridge",Wellcome Sanger Institute for the COVID-19 Genomics UK Consortium,Luke W Meredith et al
EPI_ISL_441580,"Department of Pathology, University of Cambridge",Wellcome Sanger Institute for the COVID-19 Genomics UK Consortium,Luke W Meredith et al
EPI_ISL_441665,"Department of Pathology, University of Cambridge",Wellcome Sanger Institute for the COVID-19 Genomics UK Consortium,Luke W Meredith et al
EPI_ISL_441634,"Department of Pathology, University of Cambridge",Wellcome Sanger Institute for the COVID-19 Genomics UK Consortium,Luke W Meredith et al
EPI_ISL_441763,"Department of Pathology, University of Cambridge",Wellcome Sanger Institute for the COVID-19 Genomics UK Consortium,Luke W Meredith et al
EPI_ISL_442307,"Department of Pathology, University of Cambridge",Wellcome Sanger Institute for the COVID-19 Genomics UK Consortium,Luke W Meredith et al
EPI_ISL_441671,"Department of Pathology, University of Cambridge",Wellcome Sanger Institute for the COVID-19 Genomics UK Consortium,Luke W Meredith et al
EPI_ISL_441706,"Department of Pathology, University of Cambridge",Wellcome Sanger Institute for the COVID-19 Genomics UK Consortium,Luke W Meredith et al
EPI_ISL_441707,"Department of Pathology, University of Cambridge",Wellcome Sanger Institute for the COVID-19 Genomics UK Consortium,Luke W Meredith et al
EPI_ISL_441758,"Department of Pathology, University of Cambridge",Wellcome Sanger Institute for the COVID-19 Genomics UK Consortium,Luke W Meredith et al
EPI_ISL_441660,"Department of Pathology, University of Cambridge",Wellcome Sanger Institute for the COVID-19 Genomics UK Consortium,Luke W Meredith et al
EPI_ISL_441668,"Department of Pathology, University of Cambridge",Wellcome Sanger Institute for the COVID-19 Genomics UK Consortium,Luke W Meredith et al
EPI_ISL_441701,"Department of Pathology, University of Cambridge",Wellcome Sanger Institute for the COVID-19 Genomics UK Consortium,Luke W Meredith et al
EPI_ISL_441702,"Department of Pathology, University of Cambridge",Wellcome Sanger Institute for the COVID-19 Genomics UK Consortium,Luke W Meredith et al
EPI_ISL_441710,"Department of Pathology, University of Cambridge",Wellcome Sanger Institute for the COVID-19 Genomics UK Consortium,Luke W Meredith et al
EPI_ISL_441773,"Department of Pathology, University of Cambridge",Wellcome Sanger Institute for the COVID-19 Genomics UK Consortium,Luke W Meredith et al
EPI_ISL_441683,"Department of Pathology, University of Cambridge",Wellcome Sanger Institute for the COVID-19 Genomics UK Consortium,Luke W Meredith et al
EPI_ISL_441750,"Department of Pathology, University of Cambridge",Wellcome Sanger Institute for the COVID-19 Genomics UK Consortium,Luke W Meredith et al
EPI_ISL_441754,"Department of Pathology, University of Cambridge",Wellcome Sanger Institute for the COVID-19 Genomics UK Consortium,Luke W Meredith et al
EPI_ISL_442241,"Department of Pathology, University of Cambridge",Wellcome Sanger Institute for the COVID-19 Genomics UK Consortium,Luke W Meredith et al
EPI_ISL_441735,"Department of Pathology, University of Cambridge",Wellcome Sanger Institute for the COVID-19 Genomics UK Consortium,Luke W Meredith et al
EPI_ISL_442261,"Department of Pathology, University of Cambridge",Wellcome Sanger Institute for the COVID-19 Genomics UK Consortium,Luke W Meredith et al
EPI_ISL_441688,"Department of Pathology, University of Cambridge",Wellcome Sanger Institute for the COVID-19 Genomics UK Consortium,Luke W Meredith et al
EPI_ISL_441637,"Department of Pathology, University of Cambridge",Wellcome Sanger Institute for the COVID-19 Genomics UK Consortium,Luke W Meredith et al
EPI_ISL_441778,"Department of Pathology, University of Cambridge",Wellcome Sanger Institute for the COVID-19 Genomics UK Consortium,Luke W Meredith et al
EPI_ISL_441692,"Department of Pathology, University of Cambridge",Wellcome Sanger Institute for the COVID-19 Genomics UK Consortium,Luke W Meredith et al
EPI_ISL_441666,"Department of Pathology, University of Cambridge",Wellcome Sanger Institute for the COVID-19 Genomics UK Consortium,Luke W Meredith et al
EPI_ISL_441582,"Department of Pathology, University of Cambridge",Wellcome Sanger Institute for the COVID-19 Genomics UK Consortium,Luke W Meredith et al
EPI_ISL_441777,"Department of Pathology, University of Cambridge",Wellcome Sanger Institute for the COVID-19 Genomics UK Consortium,Luke W Meredith et al
EPI_ISL_441553,"Department of Pathology, University of Cambridge",Wellcome Sanger Institute for the COVID-19 Genomics UK Consortium,Luke W Meredith et al
EPI_ISL_441725,"Department of Pathology, University of Cambridge",Wellcome Sanger Institute for the COVID-19 Genomics UK Consortium,Luke W Meredith et al
EPI_ISL_441624,"Department of Pathology, University of Cambridge",Wellcome Sanger Institute for the COVID-19 Genomics UK Consortium,Luke W Meredith et al
EPI_ISL_441677,"Department of Pathology, University of Cambridge",Wellcome Sanger Institute for the COVID-19 Genomics UK Consortium,Luke W Meredith et al
EPI_ISL_442223,"Department of Pathology, University of Cambridge",Wellcome Sanger Institute for the COVID-19 Genomics UK Consortium,Luke W Meredith et al
EPI_ISL_441745,"Department of Pathology, University of Cambridge",Wellcome Sanger Institute for the COVID-19 Genomics UK Consortium,Luke W Meredith et al
EPI_ISL_441780,"Department of Pathology, University of Cambridge",Wellcome Sanger Institute for the COVID-19 Genomics UK Consortium,Luke W Meredith et al
EPI_ISL_441722,"Department of Pathology, University of Cambridge",Wellcome Sanger Institute for the COVID-19 Genomics UK Consortium,Luke W Meredith et al
EPI_ISL_441687,"Department of Pathology, University of Cambridge",Wellcome Sanger Institute for the COVID-19 Genomics UK Consortium,Luke W Meredith et al
EPI_ISL_441774,"Department of Pathology, University of Cambridge",Wellcome Sanger Institute for the COVID-19 Genomics UK Consortium,Luke W Meredith et al
EPI_ISL_441767,"Department of Pathology, University of Cambridge",Wellcome Sanger Institute for the COVID-19 Genomics UK Consortium,Luke W Meredith et al
EPI_ISL_441726,"Department of Pathology, University of Cambridge",Wellcome Sanger Institute for the COVID-19 Genomics UK Consortium,Luke W Meredith et al
EPI_ISL_441727,"Department of Pathology, University of Cambridge",Wellcome Sanger Institute for the COVID-19 Genomics UK Consortium,Luke W Meredith et al
EPI_ISL_441734,"Department of Pathology, University of Cambridge",Wellcome Sanger Institute for the COVID-19 Genomics UK Consortium,Luke W Meredith et al
EPI_ISL_441724,"Department of Pathology, University of Cambridge",Wellcome Sanger Institute for the COVID-19 Genomics UK Consortium,Luke W Meredith et al
EPI_ISL_441703,"Department of Pathology, University of Cambridge",Wellcome Sanger Institute for the COVID-19 Genomics UK Consortium,Luke W Meredith et al
EPI_ISL_441741,"Department of Pathology, University of Cambridge",Wellcome Sanger Institute for the COVID-19 Genomics UK Consortium,Luke W Meredith et al
EPI_ISL_441746,"Department of Pathology, University of Cambridge",Wellcome Sanger Institute for the COVID-19 Genomics UK Consortium,Luke W Meredith et al
EPI_ISL_441700,"Department of Pathology, University of Cambridge",Wellcome Sanger Institute for the COVID-19 Genomics UK Consortium,Luke W Meredith et al
EPI_ISL_441678,"Department of Pathology, University of Cambridge",Wellcome Sanger Institute for the COVID-19 Genomics UK Consortium,Luke W Meredith et al
EPI_ISL_441561,"Department of Pathology, University of Cambridge",Wellcome Sanger Institute for the COVID-19 Genomics UK Consortium,Luke W Meredith et al
EPI_ISL_441673,"Department of Pathology, University of Cambridge",Wellcome Sanger Institute for the COVID-19 Genomics UK Consortium,Luke W Meredith et al
EPI_ISL_442221,"Department of Pathology, University of Cambridge",Wellcome Sanger Institute for the COVID-19 Genomics UK Consortium,Luke W Meredith et al
EPI_ISL_441779,"Department of Pathology, University of Cambridge",Wellcome Sanger Institute for the COVID-19 Genomics UK Consortium,Luke W Meredith et al
EPI_ISL_442226,"Department of Pathology, University of Cambridge",Wellcome Sanger Institute for the COVID-19 Genomics UK Consortium,Luke W Meredith et al
EPI_ISL_441760,"Department of Pathology, University of Cambridge",Wellcome Sanger Institute for the COVID-19 Genomics UK Consortium,Luke W Meredith et al
EPI_ISL_442327,"Department of Pathology, University of Cambridge",Wellcome Sanger Institute for the COVID-19 Genomics UK Consortium,Luke W Meredith et al
EPI_ISL_441686,"Department of Pathology, University of Cambridge",Wellcome Sanger Institute for the COVID-19 Genomics UK Consortium,Luke W Meredith et al
EPI_ISL_441576,"Department of Pathology, University of Cambridge",Wellcome Sanger Institute for the COVID-19 Genomics UK Consortium,Luke W Meredith et al
EPI_ISL_441679,"Department of Pathology, University of Cambridge",Wellcome Sanger Institute for the COVID-19 Genomics UK Consortium,Luke W Meredith et al
EPI_ISL_441639,"Department of Pathology, University of Cambridge",Wellcome Sanger Institute for the COVID-19 Genomics UK Consortium,Luke W Meredith et al
EPI_ISL_441757,"Department of Pathology, University of Cambridge",Wellcome Sanger Institute for the COVID-19 Genomics UK Consortium,Luke W Meredith et al
EPI_ISL_442323,"Department of Pathology, University of Cambridge",Wellcome Sanger Institute for the COVID-19 Genomics UK Consortium,Luke W Meredith et al
EPI_ISL_441715,"Department of Pathology, University of Cambridge",Wellcome Sanger Institute for the COVID-19 Genomics UK Consortium,Luke W Meredith et al
EPI_ISL_442258,"Department of Pathology, University of Cambridge",Wellcome Sanger Institute for the COVID-19 Genomics UK Consortium,Luke W Meredith et al
EPI_ISL_441681,"Department of Pathology, University of Cambridge",Wellcome Sanger Institute for the COVID-19 Genomics UK Consortium,Luke W Meredith et al
EPI_ISL_441752,"Department of Pathology, University of Cambridge",Wellcome Sanger Institute for the COVID-19 Genomics UK Consortium,Luke W Meredith et al
EPI_ISL_441674,"Department of Pathology, University of Cambridge",Wellcome Sanger Institute for the COVID-19 Genomics UK Consortium,Luke W Meredith et al
EPI_ISL_441629,"Department of Pathology, University of Cambridge",Wellcome Sanger Institute for the COVID-19 Genomics UK Consortium,Luke W Meredith et al
EPI_ISL_441669,"Department of Pathology, University of Cambridge",Wellcome Sanger Institute for the COVID-19 Genomics UK Consortium,Luke W Meredith et al
EPI_ISL_442308,"Department of Pathology, University of Cambridge",Wellcome Sanger Institute for the COVID-19 Genomics UK Consortium,Luke W Meredith et al
EPI_ISL_442084,"Department of Pathology, University of Cambridge",Wellcome Sanger Institute for the COVID-19 Genomics UK Consortium,Luke W Meredith et al
EPI_ISL_470423,"Department of Pathology, University of Cambridge",Wellcome Sanger Institute for the COVID-19 Genomics UK Consortium,Luke W Meredith et al
EPI_ISL_442110,"Department of Pathology, University of Cambridge",Wellcome Sanger Institute for the COVID-19 Genomics UK Consortium,Luke W Meredith et al
EPI_ISL_470374,"Department of Pathology, University of Cambridge",Wellcome Sanger Institute for the COVID-19 Genomics UK Consortium,Luke W Meredith et al
EPI_ISL_442175,"Department of Pathology, University of Cambridge",Wellcome Sanger Institute for the COVID-19 Genomics UK Consortium,Luke W Meredith et al
EPI_ISL_470491,"Department of Pathology, University of Cambridge",Wellcome Sanger Institute for the COVID-19 Genomics UK Consortium,Luke W Meredith et al
EPI_ISL_470446,"Department of Pathology, University of Cambridge",Wellcome Sanger Institute for the COVID-19 Genomics UK Consortium,Luke W Meredith et al
EPI_ISL_442152,"Department of Pathology, University of Cambridge",Wellcome Sanger Institute for the COVID-19 Genomics UK Consortium,Luke W Meredith et al
EPI_ISL_470394,"Department of Pathology, University of Cambridge",Wellcome Sanger Institute for the COVID-19 Genomics UK Consortium,Luke W Meredith et al
EPI_ISL_470381,"Department of Pathology, University of Cambridge",Wellcome Sanger Institute for the COVID-19 Genomics UK Consortium,Luke W Meredith et al
EPI_ISL_442092,"Department of Pathology, University of Cambridge",Wellcome Sanger Institute for the COVID-19 Genomics UK Consortium,Luke W Meredith et al
EPI_ISL_470465,"Department of Pathology, University of Cambridge",Wellcome Sanger Institute for the COVID-19 Genomics UK Consortium,Luke W Meredith et al
EPI_ISL_442161,"Department of Pathology, University of Cambridge",Wellcome Sanger Institute for the COVID-19 Genomics UK Consortium,Luke W Meredith et al
EPI_ISL_470509,"Department of Pathology, University of Cambridge",Wellcome Sanger Institute for the COVID-19 Genomics UK Consortium,Luke W Meredith et al
EPI_ISL_442081,"Department of Pathology, University of Cambridge",Wellcome Sanger Institute for the COVID-19 Genomics UK Consortium,Luke W Meredith et al
EPI_ISL_470368,"Department of Pathology, University of Cambridge",Wellcome Sanger Institute for the COVID-19 Genomics UK Consortium,Luke W Meredith et al
EPI_ISL_442083,"Department of Pathology, University of Cambridge",Wellcome Sanger Institute for the COVID-19 Genomics UK Consortium,Luke W Meredith et al
EPI_ISL_442202,"Department of Pathology, University of Cambridge",Wellcome Sanger Institute for the COVID-19 Genomics UK Consortium,Luke W Meredith et al
EPI_ISL_470513,"Department of Pathology, University of Cambridge",Wellcome Sanger Institute for the COVID-19 Genomics UK Consortium,Luke W Meredith et al
EPI_ISL_442225,"Department of Pathology, University of Cambridge",Wellcome Sanger Institute for the COVID-19 Genomics UK Consortium,Luke W Meredith et al
EPI_ISL_470419,"Department of Pathology, University of Cambridge",Wellcome Sanger Institute for the COVID-19 Genomics UK Consortium,Luke W Meredith et al
EPI_ISL_441627,"Department of Pathology, University of Cambridge",Wellcome Sanger Institute for the COVID-19 Genomics UK Consortium,Luke W Meredith et al
EPI_ISL_470481,"Department of Pathology, University of Cambridge",Wellcome Sanger Institute for the COVID-19 Genomics UK Consortium,Luke W Meredith et al
EPI_ISL_441626,"Department of Pathology, University of Cambridge",Wellcome Sanger Institute for the COVID-19 Genomics UK Consortium,Luke W Meredith et al
EPI_ISL_470494,"Department of Pathology, University of Cambridge",Wellcome Sanger Institute for the COVID-19 Genomics UK Consortium,Luke W Meredith et al
EPI_ISL_442236,"Department of Pathology, University of Cambridge",Wellcome Sanger Institute for the COVID-19 Genomics UK Consortium,Luke W Meredith et al
EPI_ISL_470380,"Department of Pathology, University of Cambridge",Wellcome Sanger Institute for the COVID-19 Genomics UK Consortium,Luke W Meredith et al
EPI_ISL_441589,"Department of Pathology, University of Cambridge",Wellcome Sanger Institute for the COVID-19 Genomics UK Consortium,Luke W Meredith et al
EPI_ISL_470383,"Department of Pathology, University of Cambridge",Wellcome Sanger Institute for the COVID-19 Genomics UK Consortium,Luke W Meredith et al
EPI_ISL_441602,"Department of Pathology, University of Cambridge",Wellcome Sanger Institute for the COVID-19 Genomics UK Consortium,Luke W Meredith et al
EPI_ISL_470452,"Department of Pathology, University of Cambridge",Wellcome Sanger Institute for the COVID-19 Genomics UK Consortium,Luke W Meredith et al
EPI_ISL_441617,"Department of Pathology, University of Cambridge",Wellcome Sanger Institute for the COVID-19 Genomics UK Consortium,Luke W Meredith et al
EPI_ISL_470459,"Department of Pathology, University of Cambridge",Wellcome Sanger Institute for the COVID-19 Genomics UK Consortium,Luke W Meredith et al
EPI_ISL_441633,"Department of Pathology, University of Cambridge",Wellcome Sanger Institute for the COVID-19 Genomics UK Consortium,Luke W Meredith et al
EPI_ISL_470485,"Department of Pathology, University of Cambridge",Wellcome Sanger Institute for the COVID-19 Genomics UK Consortium,Luke W Meredith et al
EPI_ISL_442294,"Department of Pathology, University of Cambridge",Wellcome Sanger Institute for the COVID-19 Genomics UK Consortium,Luke W Meredith et al
EPI_ISL_441610,"Department of Pathology, University of Cambridge",Wellcome Sanger Institute for the COVID-19 Genomics UK Consortium,Luke W Meredith et al
EPI_ISL_442167,"Department of Pathology, University of Cambridge",Wellcome Sanger Institute for the COVID-19 Genomics UK Consortium,Luke W Meredith et al
EPI_ISL_442228,"Department of Pathology, University of Cambridge",Wellcome Sanger Institute for the COVID-19 Genomics UK Consortium,Luke W Meredith et al
EPI_ISL_442200,"Department of Pathology, University of Cambridge",Wellcome Sanger Institute for the COVID-19 Genomics UK Consortium,Luke W Meredith et al
EPI_ISL_441572,"Department of Pathology, University of Cambridge",Wellcome Sanger Institute for the COVID-19 Genomics UK Consortium,Luke W Meredith et al
EPI_ISL_442070,"Department of Pathology, University of Cambridge",Wellcome Sanger Institute for the COVID-19 Genomics UK Consortium,Luke W Meredith et al
EPI_ISL_442219,"Department of Pathology, University of Cambridge",Wellcome Sanger Institute for the COVID-19 Genomics UK Consortium,Luke W Meredith et al
EPI_ISL_442119,"Department of Pathology, University of Cambridge",Wellcome Sanger Institute for the COVID-19 Genomics UK Consortium,Luke W Meredith et al
EPI_ISL_442194,"Department of Pathology, University of Cambridge",Wellcome Sanger Institute for the COVID-19 Genomics UK Consortium,Luke W Meredith et al
EPI_ISL_442158,"Department of Pathology, University of Cambridge",Wellcome Sanger Institute for the COVID-19 Genomics UK Consortium,Luke W Meredith et al
EPI_ISL_442125,"Department of Pathology, University of Cambridge",Wellcome Sanger Institute for the COVID-19 Genomics UK Consortium,Luke W Meredith et al
EPI_ISL_442201,"Department of Pathology, University of Cambridge",Wellcome Sanger Institute for the COVID-19 Genomics UK Consortium,Luke W Meredith et al
EPI_ISL_442179,"Department of Pathology, University of Cambridge",Wellcome Sanger Institute for the COVID-19 Genomics UK Consortium,Luke W Meredith et al
EPI_ISL_442169,"Department of Pathology, University of Cambridge",Wellcome Sanger Institute for the COVID-19 Genomics UK Consortium,Luke W Meredith et al
EPI_ISL_442196,"Department of Pathology, University of Cambridge",Wellcome Sanger Institute for the COVID-19 Genomics UK Consortium,Luke W Meredith et al
EPI_ISL_442056,"Department of Pathology, University of Cambridge",Wellcome Sanger Institute for the COVID-19 Genomics UK Consortium,Luke W Meredith et al
EPI_ISL_434040,"Department of Pathology, University of Cambridge",COVID-19 Genomics UK (COG-UK) Consortium,Luke W Meredith et al
EPI_ISL_434041,"Department of Pathology, University of Cambridge",COVID-19 Genomics UK (COG-UK) Consortium,Luke W Meredith et al
EPI_ISL_434042,"Department of Pathology, University of Cambridge",COVID-19 Genomics UK (COG-UK) Consortium,Luke W Meredith et al
EPI_ISL_434043,"Department of Pathology, University of Cambridge",COVID-19 Genomics UK (COG-UK) Consortium,Luke W Meredith et al
EPI_ISL_434045,"Department of Pathology, University of Cambridge",COVID-19 Genomics UK (COG-UK) Consortium,Luke W Meredith et al
EPI_ISL_434046,"Department of Pathology, University of Cambridge",COVID-19 Genomics UK (COG-UK) Consortium,Luke W Meredith et al
EPI_ISL_434047,"Department of Pathology, University of Cambridge",COVID-19 Genomics UK (COG-UK) Consortium,Luke W Meredith et al
EPI_ISL_434048,"Department of Pathology, University of Cambridge",COVID-19 Genomics UK (COG-UK) Consortium,Luke W Meredith et al
EPI_ISL_434049,"Department of Pathology, University of Cambridge",COVID-19 Genomics UK (COG-UK) Consortium,Luke W Meredith et al
EPI_ISL_434050,"Department of Pathology, University of Cambridge",COVID-19 Genomics UK (COG-UK) Consortium,Luke W Meredith et al
EPI_ISL_434051,"Department of Pathology, University of Cambridge",COVID-19 Genomics UK (COG-UK) Consortium,Luke W Meredith et al
EPI_ISL_434052,"Department of Pathology, University of Cambridge",COVID-19 Genomics UK (COG-UK) Consortium,Luke W Meredith et al
EPI_ISL_434053,"Department of Pathology, University of Cambridge",COVID-19 Genomics UK (COG-UK) Consortium,Luke W Meredith et al
EPI_ISL_434054,"Department of Pathology, University of Cambridge",COVID-19 Genomics UK (COG-UK) Consortium,Luke W Meredith et al
EPI_ISL_434055,"Department of Pathology, University of Cambridge",COVID-19 Genomics UK (COG-UK) Consortium,Luke W Meredith et al
EPI_ISL_434056,"Department of Pathology, University of Cambridge",COVID-19 Genomics UK (COG-UK) Consortium,Luke W Meredith et al
EPI_ISL_434057,"Department of Pathology, University of Cambridge",COVID-19 Genomics UK (COG-UK) Consortium,Luke W Meredith et al
EPI_ISL_434061,"Department of Pathology, University of Cambridge",COVID-19 Genomics UK (COG-UK) Consortium,Luke W Meredith et al
EPI_ISL_434062,"Department of Pathology, University of Cambridge",COVID-19 Genomics UK (COG-UK) Consortium,Luke W Meredith et al
EPI_ISL_433466,"Department of Pathology, University of Cambridge",COVID-19 Genomics UK (COG-UK) Consortium,Luke W Meredith et al
EPI_ISL_433467,"Department of Pathology, University of Cambridge",COVID-19 Genomics UK (COG-UK) Consortium,Luke W Meredith et al
EPI_ISL_433468,"Department of Pathology, University of Cambridge",COVID-19 Genomics UK (COG-UK) Consortium,Luke W Meredith et al
EPI_ISL_433469,"Department of Pathology, University of Cambridge",COVID-19 Genomics UK (COG-UK) Consortium,Luke W Meredith et al
EPI_ISL_433470,"Department of Pathology, University of Cambridge",COVID-19 Genomics UK (COG-UK) Consortium,Luke W Meredith et al
EPI_ISL_433471,"Department of Pathology, University of Cambridge",COVID-19 Genomics UK (COG-UK) Consortium,Luke W Meredith et al
EPI_ISL_433472,"Department of Pathology, University of Cambridge",COVID-19 Genomics UK (COG-UK) Consortium,Luke W Meredith et al
EPI_ISL_442576,"Department of Pathology, University of Cambridge",Wellcome Sanger Institute for the COVID-19 Genomics UK Consortium,Luke W Meredith et al
EPI_ISL_442543,"Department of Pathology, University of Cambridge",Wellcome Sanger Institute for the COVID-19 Genomics UK Consortium,Luke W Meredith et al
EPI_ISL_442537,"Department of Pathology, University of Cambridge",Wellcome Sanger Institute for the COVID-19 Genomics UK Consortium,Luke W Meredith et al
EPI_ISL_443097,"Department of Pathology, University of Cambridge",Wellcome Sanger Institute for the COVID-19 Genomics UK Consortium,Luke W Meredith et al
EPI_ISL_443114,"Department of Pathology, University of Cambridge",Wellcome Sanger Institute for the COVID-19 Genomics UK Consortium,Luke W Meredith et al
EPI_ISL_442545,"Department of Pathology, University of Cambridge",Wellcome Sanger Institute for the COVID-19 Genomics UK Consortium,Luke W Meredith et al
EPI_ISL_443081,"Department of Pathology, University of Cambridge",Wellcome Sanger Institute for the COVID-19 Genomics UK Consortium,Luke W Meredith et al
EPI_ISL_442533,"Department of Pathology, University of Cambridge",Wellcome Sanger Institute for the COVID-19 Genomics UK Consortium,Luke W Meredith et al
EPI_ISL_443096,"Department of Pathology, University of Cambridge",Wellcome Sanger Institute for the COVID-19 Genomics UK Consortium,Luke W Meredith et al
EPI_ISL_442550,"Department of Pathology, University of Cambridge",Wellcome Sanger Institute for the COVID-19 Genomics UK Consortium,Luke W Meredith et al
EPI_ISL_442584,"Department of Pathology, University of Cambridge",Wellcome Sanger Institute for the COVID-19 Genomics UK Consortium,Luke W Meredith et al
EPI_ISL_442615,"Department of Pathology, University of Cambridge",Wellcome Sanger Institute for the COVID-19 Genomics UK Consortium,Luke W Meredith et al
EPI_ISL_443059,"Department of Pathology, University of Cambridge",Wellcome Sanger Institute for the COVID-19 Genomics UK Consortium,Luke W Meredith et al
EPI_ISL_442614,"Department of Pathology, University of Cambridge",Wellcome Sanger Institute for the COVID-19 Genomics UK Consortium,Luke W Meredith et al
EPI_ISL_442574,"Department of Pathology, University of Cambridge",Wellcome Sanger Institute for the COVID-19 Genomics UK Consortium,Luke W Meredith et al
EPI_ISL_442546,"Department of Pathology, University of Cambridge",Wellcome Sanger Institute for the COVID-19 Genomics UK Consortium,Luke W Meredith et al
EPI_ISL_442592,"Department of Pathology, University of Cambridge",Wellcome Sanger Institute for the COVID-19 Genomics UK Consortium,Luke W Meredith et al
EPI_ISL_443077,"Department of Pathology, University of Cambridge",Wellcome Sanger Institute for the COVID-19 Genomics UK Consortium,Luke W Meredith et al
EPI_ISL_443072,"Department of Pathology, University of Cambridge",Wellcome Sanger Institute for the COVID-19 Genomics UK Consortium,Luke W Meredith et al
EPI_ISL_442611,"Department of Pathology, University of Cambridge",Wellcome Sanger Institute for the COVID-19 Genomics UK Consortium,Luke W Meredith et al
EPI_ISL_443074,"Department of Pathology, University of Cambridge",Wellcome Sanger Institute for the COVID-19 Genomics UK Consortium,Luke W Meredith et al
EPI_ISL_443067,"Department of Pathology, University of Cambridge",Wellcome Sanger Institute for the COVID-19 Genomics UK Consortium,Luke W Meredith et al
EPI_ISL_443064,"Department of Pathology, University of Cambridge",Wellcome Sanger Institute for the COVID-19 Genomics UK Consortium,Luke W Meredith et al
EPI_ISL_442600,"Department of Pathology, University of Cambridge",Wellcome Sanger Institute for the COVID-19 Genomics UK Consortium,Luke W Meredith et al
EPI_ISL_442560,"Department of Pathology, University of Cambridge",Wellcome Sanger Institute for the COVID-19 Genomics UK Consortium,Luke W Meredith et al
EPI_ISL_443063,"Department of Pathology, University of Cambridge",Wellcome Sanger Institute for the COVID-19 Genomics UK Consortium,Luke W Meredith et al
EPI_ISL_442610,"Department of Pathology, University of Cambridge",Wellcome Sanger Institute for the COVID-19 Genomics UK Consortium,Luke W Meredith et al
EPI_ISL_443061,"Department of Pathology, University of Cambridge",Wellcome Sanger Institute for the COVID-19 Genomics UK Consortium,Luke W Meredith et al
EPI_ISL_443053,"Department of Pathology, University of Cambridge",Wellcome Sanger Institute for the COVID-19 Genomics UK Consortium,Luke W Meredith et al
EPI_ISL_442552,"Department of Pathology, University of Cambridge",Wellcome Sanger Institute for the COVID-19 Genomics UK Consortium,Luke W Meredith et al
EPI_ISL_442609,"Department of Pathology, University of Cambridge",Wellcome Sanger Institute for the COVID-19 Genomics UK Consortium,Luke W Meredith et al
EPI_ISL_442599,"Department of Pathology, University of Cambridge",Wellcome Sanger Institute for the COVID-19 Genomics UK Consortium,Luke W Meredith et al
EPI_ISL_442553,"Department of Pathology, University of Cambridge",Wellcome Sanger Institute for the COVID-19 Genomics UK Consortium,Luke W Meredith et al
EPI_ISL_442616,"Department of Pathology, University of Cambridge",Wellcome Sanger Institute for the COVID-19 Genomics UK Consortium,Luke W Meredith et al
EPI_ISL_443092,"Department of Pathology, University of Cambridge",Wellcome Sanger Institute for the COVID-19 Genomics UK Consortium,Luke W Meredith et al
EPI_ISL_442582,"Department of Pathology, University of Cambridge",Wellcome Sanger Institute for the COVID-19 Genomics UK Consortium,Luke W Meredith et al
EPI_ISL_443118,"Department of Pathology, University of Cambridge",Wellcome Sanger Institute for the COVID-19 Genomics UK Consortium,Luke W Meredith et al
EPI_ISL_442607,"Department of Pathology, University of Cambridge",Wellcome Sanger Institute for the COVID-19 Genomics UK Consortium,Luke W Meredith et al
EPI_ISL_470360,"Department of Pathology, University of Cambridge",Wellcome Sanger Institute for the COVID-19 Genomics UK Consortium,Luke W Meredith et al
EPI_ISL_442530,"Department of Pathology, University of Cambridge",Wellcome Sanger Institute for the COVID-19 Genomics UK Consortium,Luke W Meredith et al
EPI_ISL_443003,"Department of Pathology, University of Cambridge",Wellcome Sanger Institute for the COVID-19 Genomics UK Consortium,Luke W Meredith et al
EPI_ISL_442849,"Department of Pathology, University of Cambridge",Wellcome Sanger Institute for the COVID-19 Genomics UK Consortium,Luke W Meredith et al
EPI_ISL_442891,"Department of Pathology, University of Cambridge",Wellcome Sanger Institute for the COVID-19 Genomics UK Consortium,Luke W Meredith et al
EPI_ISL_442955,"Department of Pathology, University of Cambridge",Wellcome Sanger Institute for the COVID-19 Genomics UK Consortium,Luke W Meredith et al
EPI_ISL_442998,"Department of Pathology, University of Cambridge",Wellcome Sanger Institute for the COVID-19 Genomics UK Consortium,Luke W Meredith et al
EPI_ISL_443048,"Department of Pathology, University of Cambridge",Wellcome Sanger Institute for the COVID-19 Genomics UK Consortium,Luke W Meredith et al
EPI_ISL_442917,"Department of Pathology, University of Cambridge",Wellcome Sanger Institute for the COVID-19 Genomics UK Consortium,Luke W Meredith et al
EPI_ISL_442969,"Department of Pathology, University of Cambridge",Wellcome Sanger Institute for the COVID-19 Genomics UK Consortium,Luke W Meredith et al
EPI_ISL_442932,"Department of Pathology, University of Cambridge",Wellcome Sanger Institute for the COVID-19 Genomics UK Consortium,Luke W Meredith et al
EPI_ISL_442963,"Department of Pathology, University of Cambridge",Wellcome Sanger Institute for the COVID-19 Genomics UK Consortium,Luke W Meredith et al
EPI_ISL_442962,"Department of Pathology, University of Cambridge",Wellcome Sanger Institute for the COVID-19 Genomics UK Consortium,Luke W Meredith et al
EPI_ISL_442994,"Department of Pathology, University of Cambridge",Wellcome Sanger Institute for the COVID-19 Genomics UK Consortium,Luke W Meredith et al
EPI_ISL_442855,"Department of Pathology, University of Cambridge",Wellcome Sanger Institute for the COVID-19 Genomics UK Consortium,Luke W Meredith et al
EPI_ISL_443008,"Department of Pathology, University of Cambridge",Wellcome Sanger Institute for the COVID-19 Genomics UK Consortium,Luke W Meredith et al
EPI_ISL_442971,"Department of Pathology, University of Cambridge",Wellcome Sanger Institute for the COVID-19 Genomics UK Consortium,Luke W Meredith et al
EPI_ISL_442872,"Department of Pathology, University of Cambridge",Wellcome Sanger Institute for the COVID-19 Genomics UK Consortium,Luke W Meredith et al
EPI_ISL_442866,"Department of Pathology, University of Cambridge",Wellcome Sanger Institute for the COVID-19 Genomics UK Consortium,Luke W Meredith et al
EPI_ISL_442842,"Department of Pathology, University of Cambridge",Wellcome Sanger Institute for the COVID-19 Genomics UK Consortium,Luke W Meredith et al
EPI_ISL_442601,"Department of Pathology, University of Cambridge",Wellcome Sanger Institute for the COVID-19 Genomics UK Consortium,Luke W Meredith et al
EPI_ISL_443041,"Department of Pathology, University of Cambridge",Wellcome Sanger Institute for the COVID-19 Genomics UK Consortium,Luke W Meredith et al
EPI_ISL_443050,"Department of Pathology, University of Cambridge",Wellcome Sanger Institute for the COVID-19 Genomics UK Consortium,Luke W Meredith et al
EPI_ISL_442999,"Department of Pathology, University of Cambridge",Wellcome Sanger Institute for the COVID-19 Genomics UK Consortium,Luke W Meredith et al
EPI_ISL_442909,"Department of Pathology, University of Cambridge",Wellcome Sanger Institute for the COVID-19 Genomics UK Consortium,Luke W Meredith et al
EPI_ISL_442856,"Department of Pathology, University of Cambridge",Wellcome Sanger Institute for the COVID-19 Genomics UK Consortium,Luke W Meredith et al
EPI_ISL_442938,"Department of Pathology, University of Cambridge",Wellcome Sanger Institute for the COVID-19 Genomics UK Consortium,Luke W Meredith et al
EPI_ISL_442826,"Department of Pathology, University of Cambridge",Wellcome Sanger Institute for the COVID-19 Genomics UK Consortium,Luke W Meredith et al
EPI_ISL_442888,"Department of Pathology, University of Cambridge",Wellcome Sanger Institute for the COVID-19 Genomics UK Consortium,Luke W Meredith et al
EPI_ISL_442892,"Department of Pathology, University of Cambridge",Wellcome Sanger Institute for the COVID-19 Genomics UK Consortium,Luke W Meredith et al
EPI_ISL_443025,"Department of Pathology, University of Cambridge",Wellcome Sanger Institute for the COVID-19 Genomics UK Consortium,Luke W Meredith et al
EPI_ISL_443026,"Department of Pathology, University of Cambridge",Wellcome Sanger Institute for the COVID-19 Genomics UK Consortium,Luke W Meredith et al
EPI_ISL_442881,"Department of Pathology, University of Cambridge",Wellcome Sanger Institute for the COVID-19 Genomics UK Consortium,Luke W Meredith et al
EPI_ISL_442972,"Department of Pathology, University of Cambridge",Wellcome Sanger Institute for the COVID-19 Genomics UK Consortium,Luke W Meredith et al
EPI_ISL_442834,"Department of Pathology, University of Cambridge",Wellcome Sanger Institute for the COVID-19 Genomics UK Consortium,Luke W Meredith et al
EPI_ISL_442869,"Department of Pathology, University of Cambridge",Wellcome Sanger Institute for the COVID-19 Genomics UK Consortium,Luke W Meredith et al
EPI_ISL_442898,"Department of Pathology, University of Cambridge",Wellcome Sanger Institute for the COVID-19 Genomics UK Consortium,Luke W Meredith et al
EPI_ISL_442874,"Department of Pathology, University of Cambridge",Wellcome Sanger Institute for the COVID-19 Genomics UK Consortium,Luke W Meredith et al
EPI_ISL_442860,"Department of Pathology, University of Cambridge",Wellcome Sanger Institute for the COVID-19 Genomics UK Consortium,Luke W Meredith et al
EPI_ISL_442824,"Department of Pathology, University of Cambridge",Wellcome Sanger Institute for the COVID-19 Genomics UK Consortium,Luke W Meredith et al
EPI_ISL_442920,"Department of Pathology, University of Cambridge",Wellcome Sanger Institute for the COVID-19 Genomics UK Consortium,Luke W Meredith et al
EPI_ISL_442997,"Department of Pathology, University of Cambridge",Wellcome Sanger Institute for the COVID-19 Genomics UK Consortium,Luke W Meredith et al
EPI_ISL_442879,"Department of Pathology, University of Cambridge",Wellcome Sanger Institute for the COVID-19 Genomics UK Consortium,Luke W Meredith et al
EPI_ISL_442956,"Department of Pathology, University of Cambridge",Wellcome Sanger Institute for the COVID-19 Genomics UK Consortium,Luke W Meredith et al
EPI_ISL_442871,"Department of Pathology, University of Cambridge",Wellcome Sanger Institute for the COVID-19 Genomics UK Consortium,Luke W Meredith et al
EPI_ISL_443002,"Department of Pathology, University of Cambridge",Wellcome Sanger Institute for the COVID-19 Genomics UK Consortium,Luke W Meredith et al
EPI_ISL_442984,"Department of Pathology, University of Cambridge",Wellcome Sanger Institute for the COVID-19 Genomics UK Consortium,Luke W Meredith et al
EPI_ISL_442897,"Department of Pathology, University of Cambridge",Wellcome Sanger Institute for the COVID-19 Genomics UK Consortium,Luke W Meredith et al
EPI_ISL_442875,"Department of Pathology, University of Cambridge",Wellcome Sanger Institute for the COVID-19 Genomics UK Consortium,Luke W Meredith et al
EPI_ISL_443004,"Department of Pathology, University of Cambridge",Wellcome Sanger Institute for the COVID-19 Genomics UK Consortium,Luke W Meredith et al
EPI_ISL_442850,"Department of Pathology, University of Cambridge",Wellcome Sanger Institute for the COVID-19 Genomics UK Consortium,Luke W Meredith et al
EPI_ISL_442829,"Department of Pathology, University of Cambridge",Wellcome Sanger Institute for the COVID-19 Genomics UK Consortium,Luke W Meredith et al
EPI_ISL_442975,"Department of Pathology, University of Cambridge",Wellcome Sanger Institute for the COVID-19 Genomics UK Consortium,Luke W Meredith et al
EPI_ISL_443023,"Department of Pathology, University of Cambridge",Wellcome Sanger Institute for the COVID-19 Genomics UK Consortium,Luke W Meredith et al
EPI_ISL_443012,"Department of Pathology, University of Cambridge",Wellcome Sanger Institute for the COVID-19 Genomics UK Consortium,Luke W Meredith et al
EPI_ISL_442945,"Department of Pathology, University of Cambridge",Wellcome Sanger Institute for the COVID-19 Genomics UK Consortium,Luke W Meredith et al
EPI_ISL_442933,"Department of Pathology, University of Cambridge",Wellcome Sanger Institute for the COVID-19 Genomics UK Consortium,Luke W Meredith et al
EPI_ISL_443007,"Department of Pathology, University of Cambridge",Wellcome Sanger Institute for the COVID-19 Genomics UK Consortium,Luke W Meredith et al
EPI_ISL_442992,"Department of Pathology, University of Cambridge",Wellcome Sanger Institute for the COVID-19 Genomics UK Consortium,Luke W Meredith et al
EPI_ISL_442923,"Department of Pathology, University of Cambridge",Wellcome Sanger Institute for the COVID-19 Genomics UK Consortium,Luke W Meredith et al
EPI_ISL_442929,"Department of Pathology, University of Cambridge",Wellcome Sanger Institute for the COVID-19 Genomics UK Consortium,Luke W Meredith et al
EPI_ISL_442854,"Department of Pathology, University of Cambridge",Wellcome Sanger Institute for the COVID-19 Genomics UK Consortium,Luke W Meredith et al
EPI_ISL_443000,"Department of Pathology, University of Cambridge",Wellcome Sanger Institute for the COVID-19 Genomics UK Consortium,Luke W Meredith et al
EPI_ISL_442930,"Department of Pathology, University of Cambridge",Wellcome Sanger Institute for the COVID-19 Genomics UK Consortium,Luke W Meredith et al
EPI_ISL_443040,"Department of Pathology, University of Cambridge",Wellcome Sanger Institute for the COVID-19 Genomics UK Consortium,Luke W Meredith et al
EPI_ISL_442974,"Department of Pathology, University of Cambridge",Wellcome Sanger Institute for the COVID-19 Genomics UK Consortium,Luke W Meredith et al
EPI_ISL_442908,"Department of Pathology, University of Cambridge",Wellcome Sanger Institute for the COVID-19 Genomics UK Consortium,Luke W Meredith et al
EPI_ISL_443032,"Department of Pathology, University of Cambridge",Wellcome Sanger Institute for the COVID-19 Genomics UK Consortium,Luke W Meredith et al
EPI_ISL_443020,"Department of Pathology, University of Cambridge",Wellcome Sanger Institute for the COVID-19 Genomics UK Consortium,Luke W Meredith et al
EPI_ISL_442916,"Department of Pathology, University of Cambridge",Wellcome Sanger Institute for the COVID-19 Genomics UK Consortium,Luke W Meredith et al
EPI_ISL_442847,"Department of Pathology, University of Cambridge",Wellcome Sanger Institute for the COVID-19 Genomics UK Consortium,Luke W Meredith et al
EPI_ISL_442978,"Department of Pathology, University of Cambridge",Wellcome Sanger Institute for the COVID-19 Genomics UK Consortium,Luke W Meredith et al
EPI_ISL_442840,"Department of Pathology, University of Cambridge",Wellcome Sanger Institute for the COVID-19 Genomics UK Consortium,Luke W Meredith et al
EPI_ISL_442970,"Department of Pathology, University of Cambridge",Wellcome Sanger Institute for the COVID-19 Genomics UK Consortium,Luke W Meredith et al
EPI_ISL_442890,"Department of Pathology, University of Cambridge",Wellcome Sanger Institute for the COVID-19 Genomics UK Consortium,Luke W Meredith et al
EPI_ISL_442906,"Department of Pathology, University of Cambridge",Wellcome Sanger Institute for the COVID-19 Genomics UK Consortium,Luke W Meredith et al
EPI_ISL_442825,"Department of Pathology, University of Cambridge",Wellcome Sanger Institute for the COVID-19 Genomics UK Consortium,Luke W Meredith et al
EPI_ISL_442836,"Department of Pathology, University of Cambridge",Wellcome Sanger Institute for the COVID-19 Genomics UK Consortium,Luke W Meredith et al
EPI_ISL_442901,"Department of Pathology, University of Cambridge",Wellcome Sanger Institute for the COVID-19 Genomics UK Consortium,Luke W Meredith et al
EPI_ISL_442870,"Department of Pathology, University of Cambridge",Wellcome Sanger Institute for the COVID-19 Genomics UK Consortium,Luke W Meredith et al
EPI_ISL_442987,"Department of Pathology, University of Cambridge",Wellcome Sanger Institute for the COVID-19 Genomics UK Consortium,Luke W Meredith et al
EPI_ISL_443022,"Department of Pathology, University of Cambridge",Wellcome Sanger Institute for the COVID-19 Genomics UK Consortium,Luke W Meredith et al
EPI_ISL_442889,"Department of Pathology, University of Cambridge",Wellcome Sanger Institute for the COVID-19 Genomics UK Consortium,Luke W Meredith et al
EPI_ISL_442982,"Department of Pathology, University of Cambridge",Wellcome Sanger Institute for the COVID-19 Genomics UK Consortium,Luke W Meredith et al
EPI_ISL_442833,"Department of Pathology, University of Cambridge",Wellcome Sanger Institute for the COVID-19 Genomics UK Consortium,Luke W Meredith et al
EPI_ISL_443010,"Department of Pathology, University of Cambridge",Wellcome Sanger Institute for the COVID-19 Genomics UK Consortium,Luke W Meredith et al
EPI_ISL_442831,"Department of Pathology, University of Cambridge",Wellcome Sanger Institute for the COVID-19 Genomics UK Consortium,Luke W Meredith et al
EPI_ISL_443030,"Department of Pathology, University of Cambridge",Wellcome Sanger Institute for the COVID-19 Genomics UK Consortium,Luke W Meredith et al
EPI_ISL_443028,"Department of Pathology, University of Cambridge",Wellcome Sanger Institute for the COVID-19 Genomics UK Consortium,Luke W Meredith et al
EPI_ISL_442896,"Department of Pathology, University of Cambridge",Wellcome Sanger Institute for the COVID-19 Genomics UK Consortium,Luke W Meredith et al
EPI_ISL_442935,"Department of Pathology, University of Cambridge",Wellcome Sanger Institute for the COVID-19 Genomics UK Consortium,Luke W Meredith et al
EPI_ISL_442839,"Department of Pathology, University of Cambridge",Wellcome Sanger Institute for the COVID-19 Genomics UK Consortium,Luke W Meredith et al
EPI_ISL_442884,"Department of Pathology, University of Cambridge",Wellcome Sanger Institute for the COVID-19 Genomics UK Consortium,Luke W Meredith et al
EPI_ISL_442918,"Department of Pathology, University of Cambridge",Wellcome Sanger Institute for the COVID-19 Genomics UK Consortium,Luke W Meredith et al
EPI_ISL_442942,"Department of Pathology, University of Cambridge",Wellcome Sanger Institute for the COVID-19 Genomics UK Consortium,Luke W Meredith et al
EPI_ISL_442841,"Department of Pathology, University of Cambridge",Wellcome Sanger Institute for the COVID-19 Genomics UK Consortium,Luke W Meredith et al
EPI_ISL_443018,"Department of Pathology, University of Cambridge",Wellcome Sanger Institute for the COVID-19 Genomics UK Consortium,Luke W Meredith et al
EPI_ISL_442868,"Department of Pathology, University of Cambridge",Wellcome Sanger Institute for the COVID-19 Genomics UK Consortium,Luke W Meredith et al
EPI_ISL_442926,"Department of Pathology, University of Cambridge",Wellcome Sanger Institute for the COVID-19 Genomics UK Consortium,Luke W Meredith et al
EPI_ISL_442936,"Department of Pathology, University of Cambridge",Wellcome Sanger Institute for the COVID-19 Genomics UK Consortium,Luke W Meredith et al
EPI_ISL_442900,"Department of Pathology, University of Cambridge",Wellcome Sanger Institute for the COVID-19 Genomics UK Consortium,Luke W Meredith et al
EPI_ISL_442858,"Department of Pathology, University of Cambridge",Wellcome Sanger Institute for the COVID-19 Genomics UK Consortium,Luke W Meredith et al
EPI_ISL_442967,"Department of Pathology, University of Cambridge",Wellcome Sanger Institute for the COVID-19 Genomics UK Consortium,Luke W Meredith et al
EPI_ISL_442943,"Department of Pathology, University of Cambridge",Wellcome Sanger Institute for the COVID-19 Genomics UK Consortium,Luke W Meredith et al
EPI_ISL_442904,"Department of Pathology, University of Cambridge",Wellcome Sanger Institute for the COVID-19 Genomics UK Consortium,Luke W Meredith et al
EPI_ISL_442965,"Department of Pathology, University of Cambridge",Wellcome Sanger Institute for the COVID-19 Genomics UK Consortium,Luke W Meredith et al
EPI_ISL_442977,"Department of Pathology, University of Cambridge",Wellcome Sanger Institute for the COVID-19 Genomics UK Consortium,Luke W Meredith et al
EPI_ISL_443044,"Department of Pathology, University of Cambridge",Wellcome Sanger Institute for the COVID-19 Genomics UK Consortium,Luke W Meredith et al
EPI_ISL_442919,"Department of Pathology, University of Cambridge",Wellcome Sanger Institute for the COVID-19 Genomics UK Consortium,Luke W Meredith et al
EPI_ISL_442843,"Department of Pathology, University of Cambridge",Wellcome Sanger Institute for the COVID-19 Genomics UK Consortium,Luke W Meredith et al
EPI_ISL_442859,"Department of Pathology, University of Cambridge",Wellcome Sanger Institute for the COVID-19 Genomics UK Consortium,Luke W Meredith et al
EPI_ISL_442973,"Department of Pathology, University of Cambridge",Wellcome Sanger Institute for the COVID-19 Genomics UK Consortium,Luke W Meredith et al
EPI_ISL_470358,"Department of Pathology, University of Cambridge",Wellcome Sanger Institute for the COVID-19 Genomics UK Consortium,Luke W Meredith et al
EPI_ISL_442835,"Department of Pathology, University of Cambridge",Wellcome Sanger Institute for the COVID-19 Genomics UK Consortium,Luke W Meredith et al
EPI_ISL_442985,"Department of Pathology, University of Cambridge",Wellcome Sanger Institute for the COVID-19 Genomics UK Consortium,Luke W Meredith et al
EPI_ISL_442944,"Department of Pathology, University of Cambridge",Wellcome Sanger Institute for the COVID-19 Genomics UK Consortium,Luke W Meredith et al
EPI_ISL_443039,"Department of Pathology, University of Cambridge",Wellcome Sanger Institute for the COVID-19 Genomics UK Consortium,Luke W Meredith et al
EPI_ISL_442864,"Department of Pathology, University of Cambridge",Wellcome Sanger Institute for the COVID-19 Genomics UK Consortium,Luke W Meredith et al
EPI_ISL_470359,"Department of Pathology, University of Cambridge",Wellcome Sanger Institute for the COVID-19 Genomics UK Consortium,Luke W Meredith et al
EPI_ISL_442947,"Department of Pathology, University of Cambridge",Wellcome Sanger Institute for the COVID-19 Genomics UK Consortium,Luke W Meredith et al
EPI_ISL_442990,"Department of Pathology, University of Cambridge",Wellcome Sanger Institute for the COVID-19 Genomics UK Consortium,Luke W Meredith et al
EPI_ISL_442821,"Department of Pathology, University of Cambridge",Wellcome Sanger Institute for the COVID-19 Genomics UK Consortium,Luke W Meredith et al
EPI_ISL_443001,"Department of Pathology, University of Cambridge",Wellcome Sanger Institute for the COVID-19 Genomics UK Consortium,Luke W Meredith et al
EPI_ISL_443047,"Department of Pathology, University of Cambridge",Wellcome Sanger Institute for the COVID-19 Genomics UK Consortium,Luke W Meredith et al
EPI_ISL_442957,"Department of Pathology, University of Cambridge",Wellcome Sanger Institute for the COVID-19 Genomics UK Consortium,Luke W Meredith et al
EPI_ISL_442968,"Department of Pathology, University of Cambridge",Wellcome Sanger Institute for the COVID-19 Genomics UK Consortium,Luke W Meredith et al
EPI_ISL_470448,"Department of Pathology, University of Cambridge",Wellcome Sanger Institute for the COVID-19 Genomics UK Consortium,Luke W Meredith et al
EPI_ISL_442852,"Department of Pathology, University of Cambridge",Wellcome Sanger Institute for the COVID-19 Genomics UK Consortium,Luke W Meredith et al
EPI_ISL_470397,"Department of Pathology, University of Cambridge",Wellcome Sanger Institute for the COVID-19 Genomics UK Consortium,Luke W Meredith et al
EPI_ISL_443037,"Department of Pathology, University of Cambridge",Wellcome Sanger Institute for the COVID-19 Genomics UK Consortium,Luke W Meredith et al
EPI_ISL_470524,"Department of Pathology, University of Cambridge",Wellcome Sanger Institute for the COVID-19 Genomics UK Consortium,Luke W Meredith et al
EPI_ISL_442910,"Department of Pathology, University of Cambridge",Wellcome Sanger Institute for the COVID-19 Genomics UK Consortium,Luke W Meredith et al
EPI_ISL_470479,"Department of Pathology, University of Cambridge",Wellcome Sanger Institute for the COVID-19 Genomics UK Consortium,Luke W Meredith et al
EPI_ISL_470487,"Department of Pathology, University of Cambridge",Wellcome Sanger Institute for the COVID-19 Genomics UK Consortium,Luke W Meredith et al
EPI_ISL_442995,"Department of Pathology, University of Cambridge",Wellcome Sanger Institute for the COVID-19 Genomics UK Consortium,Luke W Meredith et al
EPI_ISL_470395,"Department of Pathology, University of Cambridge",Wellcome Sanger Institute for the COVID-19 Genomics UK Consortium,Luke W Meredith et al
EPI_ISL_442921,"Department of Pathology, University of Cambridge",Wellcome Sanger Institute for the COVID-19 Genomics UK Consortium,Luke W Meredith et al
EPI_ISL_470521,"Department of Pathology, University of Cambridge",Wellcome Sanger Institute for the COVID-19 Genomics UK Consortium,Luke W Meredith et al
EPI_ISL_470480,"Department of Pathology, University of Cambridge",Wellcome Sanger Institute for the COVID-19 Genomics UK Consortium,Luke W Meredith et al
EPI_ISL_442950,"Department of Pathology, University of Cambridge",Wellcome Sanger Institute for the COVID-19 Genomics UK Consortium,Luke W Meredith et al
EPI_ISL_470389,"Department of Pathology, University of Cambridge",Wellcome Sanger Institute for the COVID-19 Genomics UK Consortium,Luke W Meredith et al
EPI_ISL_470453,"Department of Pathology, University of Cambridge",Wellcome Sanger Institute for the COVID-19 Genomics UK Consortium,Luke W Meredith et al
EPI_ISL_470433,"Department of Pathology, University of Cambridge",Wellcome Sanger Institute for the COVID-19 Genomics UK Consortium,Luke W Meredith et al
EPI_ISL_470437,"Department of Pathology, University of Cambridge",Wellcome Sanger Institute for the COVID-19 Genomics UK Consortium,Luke W Meredith et al
EPI_ISL_470464,"Department of Pathology, University of Cambridge",Wellcome Sanger Institute for the COVID-19 Genomics UK Consortium,Luke W Meredith et al
EPI_ISL_470473,"Department of Pathology, University of Cambridge",Wellcome Sanger Institute for the COVID-19 Genomics UK Consortium,Luke W Meredith et al
EPI_ISL_470386,"Department of Pathology, University of Cambridge",Wellcome Sanger Institute for the COVID-19 Genomics UK Consortium,Luke W Meredith et al
EPI_ISL_470444,"Department of Pathology, University of Cambridge",Wellcome Sanger Institute for the COVID-19 Genomics UK Consortium,Luke W Meredith et al
EPI_ISL_470410,"Department of Pathology, University of Cambridge",Wellcome Sanger Institute for the COVID-19 Genomics UK Consortium,Luke W Meredith et al
EPI_ISL_470451,"Department of Pathology, University of Cambridge",Wellcome Sanger Institute for the COVID-19 Genomics UK Consortium,Luke W Meredith et al
EPI_ISL_470378,"Department of Pathology, University of Cambridge",Wellcome Sanger Institute for the COVID-19 Genomics UK Consortium,Luke W Meredith et al
EPI_ISL_470498,"Department of Pathology, University of Cambridge",Wellcome Sanger Institute for the COVID-19 Genomics UK Consortium,Luke W Meredith et al
EPI_ISL_470490,"Department of Pathology, University of Cambridge",Wellcome Sanger Institute for the COVID-19 Genomics UK Consortium,Luke W Meredith et al
EPI_ISL_470365,"Department of Pathology, University of Cambridge",Wellcome Sanger Institute for the COVID-19 Genomics UK Consortium,Luke W Meredith et al
EPI_ISL_442899,"Department of Pathology, University of Cambridge",Wellcome Sanger Institute for the COVID-19 Genomics UK Consortium,Luke W Meredith et al
EPI_ISL_443049,"Department of Pathology, University of Cambridge",Wellcome Sanger Institute for the COVID-19 Genomics UK Consortium,Luke W Meredith et al
EPI_ISL_470405,"Department of Pathology, University of Cambridge",Wellcome Sanger Institute for the COVID-19 Genomics UK Consortium,Luke W Meredith et al
EPI_ISL_443019,"Department of Pathology, University of Cambridge",Wellcome Sanger Institute for the COVID-19 Genomics UK Consortium,Luke W Meredith et al
EPI_ISL_443021,"Department of Pathology, University of Cambridge",Wellcome Sanger Institute for the COVID-19 Genomics UK Consortium,Luke W Meredith et al
EPI_ISL_470393,"Department of Pathology, University of Cambridge",Wellcome Sanger Institute for the COVID-19 Genomics UK Consortium,Luke W Meredith et al
EPI_ISL_470408,"Department of Pathology, University of Cambridge",Wellcome Sanger Institute for the COVID-19 Genomics UK Consortium,Luke W Meredith et al
EPI_ISL_470401,"Department of Pathology, University of Cambridge",Wellcome Sanger Institute for the COVID-19 Genomics UK Consortium,Luke W Meredith et al
EPI_ISL_470510,"Department of Pathology, University of Cambridge",Wellcome Sanger Institute for the COVID-19 Genomics UK Consortium,Luke W Meredith et al
EPI_ISL_470402,"Department of Pathology, University of Cambridge",Wellcome Sanger Institute for the COVID-19 Genomics UK Consortium,Luke W Meredith et al
EPI_ISL_470478,"Department of Pathology, University of Cambridge",Wellcome Sanger Institute for the COVID-19 Genomics UK Consortium,Luke W Meredith et al
EPI_ISL_470398,"Department of Pathology, University of Cambridge",Wellcome Sanger Institute for the COVID-19 Genomics UK Consortium,Luke W Meredith et al
EPI_ISL_433478,"Department of Pathology, University of Cambridge",COVID-19 Genomics UK (COG-UK) Consortium,Luke W Meredith et al
EPI_ISL_470511,"Department of Pathology, University of Cambridge",Wellcome Sanger Institute for the COVID-19 Genomics UK Consortium,Luke W Meredith et al
EPI_ISL_470467,"Department of Pathology, University of Cambridge",Wellcome Sanger Institute for the COVID-19 Genomics UK Consortium,Luke W Meredith et al
EPI_ISL_470445,"Department of Pathology, University of Cambridge",Wellcome Sanger Institute for the COVID-19 Genomics UK Consortium,Luke W Meredith et al
EPI_ISL_470462,"Department of Pathology, University of Cambridge",Wellcome Sanger Institute for the COVID-19 Genomics UK Consortium,Luke W Meredith et al
EPI_ISL_470525,"Department of Pathology, University of Cambridge",Wellcome Sanger Institute for the COVID-19 Genomics UK Consortium,Luke W Meredith et al
EPI_ISL_470406,"Department of Pathology, University of Cambridge",Wellcome Sanger Institute for the COVID-19 Genomics UK Consortium,Luke W Meredith et al
EPI_ISL_470399,"Department of Pathology, University of Cambridge",Wellcome Sanger Institute for the COVID-19 Genomics UK Consortium,Luke W Meredith et al
EPI_ISL_470489,"Department of Pathology, University of Cambridge",Wellcome Sanger Institute for the COVID-19 Genomics UK Consortium,Luke W Meredith et al
EPI_ISL_470495,"Department of Pathology, University of Cambridge",Wellcome Sanger Institute for the COVID-19 Genomics UK Consortium,Luke W Meredith et al
EPI_ISL_470413,"Department of Pathology, University of Cambridge",Wellcome Sanger Institute for the COVID-19 Genomics UK Consortium,Luke W Meredith et al
EPI_ISL_470505,"Department of Pathology, University of Cambridge",Wellcome Sanger Institute for the COVID-19 Genomics UK Consortium,Luke W Meredith et al
EPI_ISL_470486,"Department of Pathology, University of Cambridge",Wellcome Sanger Institute for the COVID-19 Genomics UK Consortium,Luke W Meredith et al
EPI_ISL_470476,"Department of Pathology, University of Cambridge",Wellcome Sanger Institute for the COVID-19 Genomics UK Consortium,Luke W Meredith et al
EPI_ISL_470363,"Department of Pathology, University of Cambridge",Wellcome Sanger Institute for the COVID-19 Genomics UK Consortium,Luke W Meredith et al
EPI_ISL_470449,"Department of Pathology, University of Cambridge",Wellcome Sanger Institute for the COVID-19 Genomics UK Consortium,Luke W Meredith et al
EPI_ISL_470432,"Department of Pathology, University of Cambridge",Wellcome Sanger Institute for the COVID-19 Genomics UK Consortium,Luke W Meredith et al
EPI_ISL_470371,"Department of Pathology, University of Cambridge",Wellcome Sanger Institute for the COVID-19 Genomics UK Consortium,Luke W Meredith et al
EPI_ISL_470472,"Department of Pathology, University of Cambridge",Wellcome Sanger Institute for the COVID-19 Genomics UK Consortium,Luke W Meredith et al
EPI_ISL_433479,"Department of Pathology, University of Cambridge",COVID-19 Genomics UK (COG-UK) Consortium,Luke W Meredith et al
EPI_ISL_433480,"Department of Pathology, University of Cambridge",COVID-19 Genomics UK (COG-UK) Consortium,Luke W Meredith et al
EPI_ISL_433481,"Department of Pathology, University of Cambridge",COVID-19 Genomics UK (COG-UK) Consortium,Luke W Meredith et al
EPI_ISL_433482,"Department of Pathology, University of Cambridge",COVID-19 Genomics UK (COG-UK) Consortium,Luke W Meredith et al
EPI_ISL_433483,"Department of Pathology, University of Cambridge",COVID-19 Genomics UK (COG-UK) Consortium,Luke W Meredith et al
EPI_ISL_433484,"Department of Pathology, University of Cambridge",COVID-19 Genomics UK (COG-UK) Consortium,Luke W Meredith et al
EPI_ISL_433485,"Department of Pathology, University of Cambridge",COVID-19 Genomics UK (COG-UK) Consortium,Luke W Meredith et al
EPI_ISL_433486,"Department of Pathology, University of Cambridge",COVID-19 Genomics UK (COG-UK) Consortium,Luke W Meredith et al
EPI_ISL_433487,"Department of Pathology, University of Cambridge",COVID-19 Genomics UK (COG-UK) Consortium,Luke W Meredith et al
EPI_ISL_433488,"Department of Pathology, University of Cambridge",COVID-19 Genomics UK (COG-UK) Consortium,Luke W Meredith et al
EPI_ISL_433489,"Department of Pathology, University of Cambridge",COVID-19 Genomics UK (COG-UK) Consortium,Luke W Meredith et al
EPI_ISL_444397,"Department of Pathology, University of Cambridge",COVID-19 Genomics UK (COG-UK) Consortium,Luke W Meredith et al
EPI_ISL_433490,"Department of Pathology, University of Cambridge",COVID-19 Genomics UK (COG-UK) Consortium,Luke W Meredith et al
EPI_ISL_433491,"Department of Pathology, University of Cambridge",COVID-19 Genomics UK (COG-UK) Consortium,Luke W Meredith et al
EPI_ISL_433492,"Department of Pathology, University of Cambridge",COVID-19 Genomics UK (COG-UK) Consortium,Luke W Meredith et al
EPI_ISL_433493,"Department of Pathology, University of Cambridge",COVID-19 Genomics UK (COG-UK) Consortium,Luke W Meredith et al
EPI_ISL_433494,"Department of Pathology, University of Cambridge",COVID-19 Genomics UK (COG-UK) Consortium,Luke W Meredith et al
EPI_ISL_433495,"Department of Pathology, University of Cambridge",COVID-19 Genomics UK (COG-UK) Consortium,Luke W Meredith et al
EPI_ISL_433496,"Department of Pathology, University of Cambridge",COVID-19 Genomics UK (COG-UK) Consortium,Luke W Meredith et al
EPI_ISL_433497,"Department of Pathology, University of Cambridge",COVID-19 Genomics UK (COG-UK) Consortium,Luke W Meredith et al
EPI_ISL_444398,"Department of Pathology, University of Cambridge",COVID-19 Genomics UK (COG-UK) Consortium,Luke W Meredith et al
EPI_ISL_444399,"Department of Pathology, University of Cambridge",COVID-19 Genomics UK (COG-UK) Consortium,Luke W Meredith et al
EPI_ISL_444400,"Department of Pathology, University of Cambridge",COVID-19 Genomics UK (COG-UK) Consortium,Luke W Meredith et al
EPI_ISL_444401,"Department of Pathology, University of Cambridge",COVID-19 Genomics UK (COG-UK) Consortium,Luke W Meredith et al
EPI_ISL_444402,"Department of Pathology, University of Cambridge",COVID-19 Genomics UK (COG-UK) Consortium,Luke W Meredith et al
EPI_ISL_444403,"Department of Pathology, University of Cambridge",COVID-19 Genomics UK (COG-UK) Consortium,Luke W Meredith et al
EPI_ISL_444404,"Department of Pathology, University of Cambridge",COVID-19 Genomics UK (COG-UK) Consortium,Luke W Meredith et al
EPI_ISL_444405,"Department of Pathology, University of Cambridge",COVID-19 Genomics UK (COG-UK) Consortium,Luke W Meredith et al
EPI_ISL_444406,"Department of Pathology, University of Cambridge",COVID-19 Genomics UK (COG-UK) Consortium,Luke W Meredith et al
EPI_ISL_444407,"Department of Pathology, University of Cambridge",COVID-19 Genomics UK (COG-UK) Consortium,Luke W Meredith et al
EPI_ISL_470431,"Department of Pathology, University of Cambridge",Wellcome Sanger Institute for the COVID-19 Genomics UK Consortium,Luke W Meredith et al
EPI_ISL_444408,"Department of Pathology, University of Cambridge",COVID-19 Genomics UK (COG-UK) Consortium,Luke W Meredith et al
EPI_ISL_444409,"Department of Pathology, University of Cambridge",COVID-19 Genomics UK (COG-UK) Consortium,Luke W Meredith et al
EPI_ISL_444411,"Department of Pathology, University of Cambridge",COVID-19 Genomics UK (COG-UK) Consortium,Luke W Meredith et al
EPI_ISL_444414,"Department of Pathology, University of Cambridge",COVID-19 Genomics UK (COG-UK) Consortium,Luke W Meredith et al
EPI_ISL_444415,"Department of Pathology, University of Cambridge",COVID-19 Genomics UK (COG-UK) Consortium,Luke W Meredith et al
EPI_ISL_444416,"Department of Pathology, University of Cambridge",COVID-19 Genomics UK (COG-UK) Consortium,Luke W Meredith et al
EPI_ISL_444421,"Department of Pathology, University of Cambridge",COVID-19 Genomics UK (COG-UK) Consortium,Luke W Meredith et al
EPI_ISL_444422,"Department of Pathology, University of Cambridge",COVID-19 Genomics UK (COG-UK) Consortium,Luke W Meredith et al
EPI_ISL_444423,"Department of Pathology, University of Cambridge",COVID-19 Genomics UK (COG-UK) Consortium,Luke W Meredith et al
EPI_ISL_444424,"Department of Pathology, University of Cambridge",COVID-19 Genomics UK (COG-UK) Consortium,Luke W Meredith et al
EPI_ISL_444426,"Department of Pathology, University of Cambridge",COVID-19 Genomics UK (COG-UK) Consortium,Luke W Meredith et al
EPI_ISL_444429,"Department of Pathology, University of Cambridge",COVID-19 Genomics UK (COG-UK) Consortium,Luke W Meredith et al
EPI_ISL_444430,"Department of Pathology, University of Cambridge",COVID-19 Genomics UK (COG-UK) Consortium,Luke W Meredith et al
EPI_ISL_444431,"Department of Pathology, University of Cambridge",COVID-19 Genomics UK (COG-UK) Consortium,Luke W Meredith et al
EPI_ISL_470496,"Department of Pathology, University of Cambridge",Wellcome Sanger Institute for the COVID-19 Genomics UK Consortium,Luke W Meredith et al
EPI_ISL_470427,"Department of Pathology, University of Cambridge",Wellcome Sanger Institute for the COVID-19 Genomics UK Consortium,Luke W Meredith et al
EPI_ISL_470518,"Department of Pathology, University of Cambridge",Wellcome Sanger Institute for the COVID-19 Genomics UK Consortium,Luke W Meredith et al
EPI_ISL_470407,"Department of Pathology, University of Cambridge",Wellcome Sanger Institute for the COVID-19 Genomics UK Consortium,Luke W Meredith et al
EPI_ISL_470500,"Department of Pathology, University of Cambridge",Wellcome Sanger Institute for the COVID-19 Genomics UK Consortium,Luke W Meredith et al
EPI_ISL_470392,"Department of Pathology, University of Cambridge",Wellcome Sanger Institute for the COVID-19 Genomics UK Consortium,Luke W Meredith et al
EPI_ISL_470424,"Department of Pathology, University of Cambridge",Wellcome Sanger Institute for the COVID-19 Genomics UK Consortium,Luke W Meredith et al
EPI_ISL_470387,"Department of Pathology, University of Cambridge",Wellcome Sanger Institute for the COVID-19 Genomics UK Consortium,Luke W Meredith et al
EPI_ISL_470528,"Department of Pathology, University of Cambridge",Wellcome Sanger Institute for the COVID-19 Genomics UK Consortium,Luke W Meredith et al
EPI_ISL_470411,"Department of Pathology, University of Cambridge",Wellcome Sanger Institute for the COVID-19 Genomics UK Consortium,Luke W Meredith et al
EPI_ISL_470512,"Department of Pathology, University of Cambridge",Wellcome Sanger Institute for the COVID-19 Genomics UK Consortium,Luke W Meredith et al
EPI_ISL_470527,"Department of Pathology, University of Cambridge",Wellcome Sanger Institute for the COVID-19 Genomics UK Consortium,Luke W Meredith et al
EPI_ISL_470483,"Department of Pathology, University of Cambridge",Wellcome Sanger Institute for the COVID-19 Genomics UK Consortium,Luke W Meredith et al
EPI_ISL_470409,"Department of Pathology, University of Cambridge",Wellcome Sanger Institute for the COVID-19 Genomics UK Consortium,Luke W Meredith et al
EPI_ISL_470507,"Department of Pathology, University of Cambridge",Wellcome Sanger Institute for the COVID-19 Genomics UK Consortium,Luke W Meredith et al
EPI_ISL_470418,"Department of Pathology, University of Cambridge",Wellcome Sanger Institute for the COVID-19 Genomics UK Consortium,Luke W Meredith et al
EPI_ISL_470373,"Department of Pathology, University of Cambridge",Wellcome Sanger Institute for the COVID-19 Genomics UK Consortium,Luke W Meredith et al
EPI_ISL_470364,"Department of Pathology, University of Cambridge",Wellcome Sanger Institute for the COVID-19 Genomics UK Consortium,Luke W Meredith et al
EPI_ISL_470492,"Department of Pathology, University of Cambridge",Wellcome Sanger Institute for the COVID-19 Genomics UK Consortium,Luke W Meredith et al
EPI_ISL_470501,"Department of Pathology, University of Cambridge",Wellcome Sanger Institute for the COVID-19 Genomics UK Consortium,Luke W Meredith et al
EPI_ISL_470514,"Department of Pathology, University of Cambridge",Wellcome Sanger Institute for the COVID-19 Genomics UK Consortium,Luke W Meredith et al
EPI_ISL_470379,"Department of Pathology, University of Cambridge",Wellcome Sanger Institute for the COVID-19 Genomics UK Consortium,Luke W Meredith et al
EPI_ISL_470482,"Department of Pathology, University of Cambridge",Wellcome Sanger Institute for the COVID-19 Genomics UK Consortium,Luke W Meredith et al
EPI_ISL_470375,"Department of Pathology, University of Cambridge",Wellcome Sanger Institute for the COVID-19 Genomics UK Consortium,Luke W Meredith et al
EPI_ISL_470526,"Department of Pathology, University of Cambridge",Wellcome Sanger Institute for the COVID-19 Genomics UK Consortium,Luke W Meredith et al
EPI_ISL_470400,"Department of Pathology, University of Cambridge",Wellcome Sanger Institute for the COVID-19 Genomics UK Consortium,Luke W Meredith et al
EPI_ISL_470436,"Department of Pathology, University of Cambridge",Wellcome Sanger Institute for the COVID-19 Genomics UK Consortium,Luke W Meredith et al
EPI_ISL_470443,"Department of Pathology, University of Cambridge",Wellcome Sanger Institute for the COVID-19 Genomics UK Consortium,Luke W Meredith et al
EPI_ISL_470396,"Department of Pathology, University of Cambridge",Wellcome Sanger Institute for the COVID-19 Genomics UK Consortium,Luke W Meredith et al
EPI_ISL_470366,"Department of Pathology, University of Cambridge",Wellcome Sanger Institute for the COVID-19 Genomics UK Consortium,Luke W Meredith et al
EPI_ISL_470461,"Department of Pathology, University of Cambridge",Wellcome Sanger Institute for the COVID-19 Genomics UK Consortium,Luke W Meredith et al
EPI_ISL_470434,"Department of Pathology, University of Cambridge",Wellcome Sanger Institute for the COVID-19 Genomics UK Consortium,Luke W Meredith et al
EPI_ISL_470382,"Department of Pathology, University of Cambridge",Wellcome Sanger Institute for the COVID-19 Genomics UK Consortium,Luke W Meredith et al
EPI_ISL_470463,"Department of Pathology, University of Cambridge",Wellcome Sanger Institute for the COVID-19 Genomics UK Consortium,Luke W Meredith et al
EPI_ISL_470454,"Department of Pathology, University of Cambridge",Wellcome Sanger Institute for the COVID-19 Genomics UK Consortium,Luke W Meredith et al
EPI_ISL_470468,"Department of Pathology, University of Cambridge",Wellcome Sanger Institute for the COVID-19 Genomics UK Consortium,Luke W Meredith et al
EPI_ISL_470474,"Department of Pathology, University of Cambridge",Wellcome Sanger Institute for the COVID-19 Genomics UK Consortium,Luke W Meredith et al
EPI_ISL_470457,"Department of Pathology, University of Cambridge",Wellcome Sanger Institute for the COVID-19 Genomics UK Consortium,Luke W Meredith et al
EPI_ISL_470456,"Department of Pathology, University of Cambridge",Wellcome Sanger Institute for the COVID-19 Genomics UK Consortium,Luke W Meredith et al
EPI_ISL_470440,"Department of Pathology, University of Cambridge",Wellcome Sanger Institute for the COVID-19 Genomics UK Consortium,Luke W Meredith et al
EPI_ISL_470502,"Department of Pathology, University of Cambridge",Wellcome Sanger Institute for the COVID-19 Genomics UK Consortium,Luke W Meredith et al
EPI_ISL_470425,"Department of Pathology, University of Cambridge",Wellcome Sanger Institute for the COVID-19 Genomics UK Consortium,Luke W Meredith et al
EPI_ISL_470416,"Department of Pathology, University of Cambridge",Wellcome Sanger Institute for the COVID-19 Genomics UK Consortium,Luke W Meredith et al
EPI_ISL_470522,"Department of Pathology, University of Cambridge",Wellcome Sanger Institute for the COVID-19 Genomics UK Consortium,Luke W Meredith et al
EPI_ISL_470430,"Department of Pathology, University of Cambridge",Wellcome Sanger Institute for the COVID-19 Genomics UK Consortium,Luke W Meredith et al
EPI_ISL_470438,"Department of Pathology, University of Cambridge",Wellcome Sanger Institute for the COVID-19 Genomics UK Consortium,Luke W Meredith et al
EPI_ISL_470499,"Department of Pathology, University of Cambridge",Wellcome Sanger Institute for the COVID-19 Genomics UK Consortium,Luke W Meredith et al
EPI_ISL_470376,"Department of Pathology, University of Cambridge",Wellcome Sanger Institute for the COVID-19 Genomics UK Consortium,Luke W Meredith et al
EPI_ISL_470390,"Department of Pathology, University of Cambridge",Wellcome Sanger Institute for the COVID-19 Genomics UK Consortium,Luke W Meredith et al
EPI_ISL_470417,"Department of Pathology, University of Cambridge",Wellcome Sanger Institute for the COVID-19 Genomics UK Consortium,Luke W Meredith et al
EPI_ISL_470384,"Department of Pathology, University of Cambridge",Wellcome Sanger Institute for the COVID-19 Genomics UK Consortium,Luke W Meredith et al
EPI_ISL_470370,"Department of Pathology, University of Cambridge",Wellcome Sanger Institute for the COVID-19 Genomics UK Consortium,Luke W Meredith et al
EPI_ISL_470442,"Department of Pathology, University of Cambridge",Wellcome Sanger Institute for the COVID-19 Genomics UK Consortium,Luke W Meredith et al
EPI_ISL_442562,"Department of Pathology, University of Cambridge",Wellcome Sanger Institute for the COVID-19 Genomics UK Consortium,Luke W Meredith et al
EPI_ISL_470517,"Department of Pathology, University of Cambridge",Wellcome Sanger Institute for the COVID-19 Genomics UK Consortium,Luke W Meredith et al
EPI_ISL_443103,"Department of Pathology, University of Cambridge",Wellcome Sanger Institute for the COVID-19 Genomics UK Consortium,Luke W Meredith et al
EPI_ISL_442589,"Department of Pathology, University of Cambridge",Wellcome Sanger Institute for the COVID-19 Genomics UK Consortium,Luke W Meredith et al
EPI_ISL_442556,"Department of Pathology, University of Cambridge",Wellcome Sanger Institute for the COVID-19 Genomics UK Consortium,Luke W Meredith et al
EPI_ISL_470477,"Department of Pathology, University of Cambridge",Wellcome Sanger Institute for the COVID-19 Genomics UK Consortium,Luke W Meredith et al
EPI_ISL_442536,"Department of Pathology, University of Cambridge",Wellcome Sanger Institute for the COVID-19 Genomics UK Consortium,Luke W Meredith et al
EPI_ISL_470455,"Department of Pathology, University of Cambridge",Wellcome Sanger Institute for the COVID-19 Genomics UK Consortium,Luke W Meredith et al
EPI_ISL_470361,"Department of Pathology, University of Cambridge",Wellcome Sanger Institute for the COVID-19 Genomics UK Consortium,Luke W Meredith et al
EPI_ISL_443098,"Department of Pathology, University of Cambridge",Wellcome Sanger Institute for the COVID-19 Genomics UK Consortium,Luke W Meredith et al
EPI_ISL_470488,"Department of Pathology, University of Cambridge",Wellcome Sanger Institute for the COVID-19 Genomics UK Consortium,Luke W Meredith et al
EPI_ISL_443054,"Department of Pathology, University of Cambridge",Wellcome Sanger Institute for the COVID-19 Genomics UK Consortium,Luke W Meredith et al
EPI_ISL_470367,"Department of Pathology, University of Cambridge",Wellcome Sanger Institute for the COVID-19 Genomics UK Consortium,Luke W Meredith et al
EPI_ISL_442617,"Department of Pathology, University of Cambridge",Wellcome Sanger Institute for the COVID-19 Genomics UK Consortium,Luke W Meredith et al
EPI_ISL_442966,"Department of Pathology, University of Cambridge",Wellcome Sanger Institute for the COVID-19 Genomics UK Consortium,Luke W Meredith et al
EPI_ISL_442902,"Department of Pathology, University of Cambridge",Wellcome Sanger Institute for the COVID-19 Genomics UK Consortium,Luke W Meredith et al
EPI_ISL_442939,"Department of Pathology, University of Cambridge",Wellcome Sanger Institute for the COVID-19 Genomics UK Consortium,Luke W Meredith et al
EPI_ISL_442903,"Department of Pathology, University of Cambridge",Wellcome Sanger Institute for the COVID-19 Genomics UK Consortium,Luke W Meredith et al
EPI_ISL_442830,"Department of Pathology, University of Cambridge",Wellcome Sanger Institute for the COVID-19 Genomics UK Consortium,Luke W Meredith et al
EPI_ISL_442895,"Department of Pathology, University of Cambridge",Wellcome Sanger Institute for the COVID-19 Genomics UK Consortium,Luke W Meredith et al
EPI_ISL_442885,"Department of Pathology, University of Cambridge",Wellcome Sanger Institute for the COVID-19 Genomics UK Consortium,Luke W Meredith et al
EPI_ISL_442883,"Department of Pathology, University of Cambridge",Wellcome Sanger Institute for the COVID-19 Genomics UK Consortium,Luke W Meredith et al
EPI_ISL_442586,"Department of Pathology, University of Cambridge",Wellcome Sanger Institute for the COVID-19 Genomics UK Consortium,Luke W Meredith et al
EPI_ISL_442922,"Department of Pathology, University of Cambridge",Wellcome Sanger Institute for the COVID-19 Genomics UK Consortium,Luke W Meredith et al
EPI_ISL_443045,"Department of Pathology, University of Cambridge",Wellcome Sanger Institute for the COVID-19 Genomics UK Consortium,Luke W Meredith et al
EPI_ISL_442622,"Department of Pathology, University of Cambridge",Wellcome Sanger Institute for the COVID-19 Genomics UK Consortium,Luke W Meredith et al
EPI_ISL_443036,"Department of Pathology, University of Cambridge",Wellcome Sanger Institute for the COVID-19 Genomics UK Consortium,Luke W Meredith et al
EPI_ISL_442867,"Department of Pathology, University of Cambridge",Wellcome Sanger Institute for the COVID-19 Genomics UK Consortium,Luke W Meredith et al
EPI_ISL_442873,"Department of Pathology, University of Cambridge",Wellcome Sanger Institute for the COVID-19 Genomics UK Consortium,Luke W Meredith et al
EPI_ISL_470503,"Department of Pathology, University of Cambridge",Wellcome Sanger Institute for the COVID-19 Genomics UK Consortium,Luke W Meredith et al
EPI_ISL_442959,"Department of Pathology, University of Cambridge",Wellcome Sanger Institute for the COVID-19 Genomics UK Consortium,Luke W Meredith et al
EPI_ISL_470506,"Department of Pathology, University of Cambridge",Wellcome Sanger Institute for the COVID-19 Genomics UK Consortium,Luke W Meredith et al
EPI_ISL_442912,"Department of Pathology, University of Cambridge",Wellcome Sanger Institute for the COVID-19 Genomics UK Consortium,Luke W Meredith et al
EPI_ISL_470519,"Department of Pathology, University of Cambridge",Wellcome Sanger Institute for the COVID-19 Genomics UK Consortium,Luke W Meredith et al
EPI_ISL_442851,"Department of Pathology, University of Cambridge",Wellcome Sanger Institute for the COVID-19 Genomics UK Consortium,Luke W Meredith et al
EPI_ISL_442981,"Department of Pathology, University of Cambridge",Wellcome Sanger Institute for the COVID-19 Genomics UK Consortium,Luke W Meredith et al
EPI_ISL_442941,"Department of Pathology, University of Cambridge",Wellcome Sanger Institute for the COVID-19 Genomics UK Consortium,Luke W Meredith et al
EPI_ISL_470422,"Department of Pathology, University of Cambridge",Wellcome Sanger Institute for the COVID-19 Genomics UK Consortium,Luke W Meredith et al
EPI_ISL_470421,"Department of Pathology, University of Cambridge",Wellcome Sanger Institute for the COVID-19 Genomics UK Consortium,Luke W Meredith et al
EPI_ISL_470447,"Department of Pathology, University of Cambridge",Wellcome Sanger Institute for the COVID-19 Genomics UK Consortium,Luke W Meredith et al
EPI_ISL_470508,"Department of Pathology, University of Cambridge",Wellcome Sanger Institute for the COVID-19 Genomics UK Consortium,Luke W Meredith et al
EPI_ISL_470388,"Department of Pathology, University of Cambridge",Wellcome Sanger Institute for the COVID-19 Genomics UK Consortium,Luke W Meredith et al
EPI_ISL_470420,"Department of Pathology, University of Cambridge",Wellcome Sanger Institute for the COVID-19 Genomics UK Consortium,Luke W Meredith et al
EPI_ISL_444432,"Department of Pathology, University of Cambridge",COVID-19 Genomics UK (COG-UK) Consortium,Luke W Meredith et al
EPI_ISL_470450,"Department of Pathology, University of Cambridge",Wellcome Sanger Institute for the COVID-19 Genomics UK Consortium,Luke W Meredith et al
EPI_ISL_442848,"Department of Pathology, University of Cambridge",Wellcome Sanger Institute for the COVID-19 Genomics UK Consortium,Luke W Meredith et al
EPI_ISL_442878,"Department of Pathology, University of Cambridge",Wellcome Sanger Institute for the COVID-19 Genomics UK Consortium,Luke W Meredith et al
EPI_ISL_443046,"Department of Pathology, University of Cambridge",Wellcome Sanger Institute for the COVID-19 Genomics UK Consortium,Luke W Meredith et al
EPI_ISL_442865,"Department of Pathology, University of Cambridge",Wellcome Sanger Institute for the COVID-19 Genomics UK Consortium,Luke W Meredith et al
EPI_ISL_442880,"Department of Pathology, University of Cambridge",Wellcome Sanger Institute for the COVID-19 Genomics UK Consortium,Luke W Meredith et al
EPI_ISL_443015,"Department of Pathology, University of Cambridge",Wellcome Sanger Institute for the COVID-19 Genomics UK Consortium,Luke W Meredith et al
EPI_ISL_442949,"Department of Pathology, University of Cambridge",Wellcome Sanger Institute for the COVID-19 Genomics UK Consortium,Luke W Meredith et al
EPI_ISL_442993,"Department of Pathology, University of Cambridge",Wellcome Sanger Institute for the COVID-19 Genomics UK Consortium,Luke W Meredith et al
EPI_ISL_442914,"Department of Pathology, University of Cambridge",Wellcome Sanger Institute for the COVID-19 Genomics UK Consortium,Luke W Meredith et al
EPI_ISL_442940,"Department of Pathology, University of Cambridge",Wellcome Sanger Institute for the COVID-19 Genomics UK Consortium,Luke W Meredith et al
EPI_ISL_443042,"Department of Pathology, University of Cambridge",Wellcome Sanger Institute for the COVID-19 Genomics UK Consortium,Luke W Meredith et al
EPI_ISL_443011,"Department of Pathology, University of Cambridge",Wellcome Sanger Institute for the COVID-19 Genomics UK Consortium,Luke W Meredith et al
EPI_ISL_442915,"Department of Pathology, University of Cambridge",Wellcome Sanger Institute for the COVID-19 Genomics UK Consortium,Luke W Meredith et al
EPI_ISL_442983,"Department of Pathology, University of Cambridge",Wellcome Sanger Institute for the COVID-19 Genomics UK Consortium,Luke W Meredith et al
EPI_ISL_442913,"Department of Pathology, University of Cambridge",Wellcome Sanger Institute for the COVID-19 Genomics UK Consortium,Luke W Meredith et al
EPI_ISL_442886,"Department of Pathology, University of Cambridge",Wellcome Sanger Institute for the COVID-19 Genomics UK Consortium,Luke W Meredith et al
EPI_ISL_443035,"Department of Pathology, University of Cambridge",Wellcome Sanger Institute for the COVID-19 Genomics UK Consortium,Luke W Meredith et al
EPI_ISL_442954,"Department of Pathology, University of Cambridge",Wellcome Sanger Institute for the COVID-19 Genomics UK Consortium,Luke W Meredith et al
EPI_ISL_443031,"Department of Pathology, University of Cambridge",Wellcome Sanger Institute for the COVID-19 Genomics UK Consortium,Luke W Meredith et al
EPI_ISL_442964,"Department of Pathology, University of Cambridge",Wellcome Sanger Institute for the COVID-19 Genomics UK Consortium,Luke W Meredith et al
EPI_ISL_443005,"Department of Pathology, University of Cambridge",Wellcome Sanger Institute for the COVID-19 Genomics UK Consortium,Luke W Meredith et al
EPI_ISL_443013,"Department of Pathology, University of Cambridge",Wellcome Sanger Institute for the COVID-19 Genomics UK Consortium,Luke W Meredith et al
EPI_ISL_442925,"Department of Pathology, University of Cambridge",Wellcome Sanger Institute for the COVID-19 Genomics UK Consortium,Luke W Meredith et al
EPI_ISL_442960,"Department of Pathology, University of Cambridge",Wellcome Sanger Institute for the COVID-19 Genomics UK Consortium,Luke W Meredith et al
EPI_ISL_442937,"Department of Pathology, University of Cambridge",Wellcome Sanger Institute for the COVID-19 Genomics UK Consortium,Luke W Meredith et al
EPI_ISL_442832,"Department of Pathology, University of Cambridge",Wellcome Sanger Institute for the COVID-19 Genomics UK Consortium,Luke W Meredith et al
EPI_ISL_442828,"Department of Pathology, University of Cambridge",Wellcome Sanger Institute for the COVID-19 Genomics UK Consortium,Luke W Meredith et al
EPI_ISL_442861,"Department of Pathology, University of Cambridge",Wellcome Sanger Institute for the COVID-19 Genomics UK Consortium,Luke W Meredith et al
EPI_ISL_442996,"Department of Pathology, University of Cambridge",Wellcome Sanger Institute for the COVID-19 Genomics UK Consortium,Luke W Meredith et al
EPI_ISL_442953,"Department of Pathology, University of Cambridge",Wellcome Sanger Institute for the COVID-19 Genomics UK Consortium,Luke W Meredith et al
EPI_ISL_442991,"Department of Pathology, University of Cambridge",Wellcome Sanger Institute for the COVID-19 Genomics UK Consortium,Luke W Meredith et al
EPI_ISL_442979,"Department of Pathology, University of Cambridge",Wellcome Sanger Institute for the COVID-19 Genomics UK Consortium,Luke W Meredith et al
EPI_ISL_442838,"Department of Pathology, University of Cambridge",Wellcome Sanger Institute for the COVID-19 Genomics UK Consortium,Luke W Meredith et al
EPI_ISL_442844,"Department of Pathology, University of Cambridge",Wellcome Sanger Institute for the COVID-19 Genomics UK Consortium,Luke W Meredith et al
EPI_ISL_444433,"Department of Pathology, University of Cambridge",COVID-19 Genomics UK (COG-UK) Consortium,Luke W Meredith et al
EPI_ISL_444434,"Department of Pathology, University of Cambridge",COVID-19 Genomics UK (COG-UK) Consortium,Luke W Meredith et al
EPI_ISL_444435,"Department of Pathology, University of Cambridge",COVID-19 Genomics UK (COG-UK) Consortium,Luke W Meredith et al
EPI_ISL_444436,"Department of Pathology, University of Cambridge",COVID-19 Genomics UK (COG-UK) Consortium,Luke W Meredith et al
EPI_ISL_444437,"Department of Pathology, University of Cambridge",COVID-19 Genomics UK (COG-UK) Consortium,Luke W Meredith et al
EPI_ISL_444438,"Department of Pathology, University of Cambridge",COVID-19 Genomics UK (COG-UK) Consortium,Luke W Meredith et al
EPI_ISL_444439,"Department of Pathology, University of Cambridge",COVID-19 Genomics UK (COG-UK) Consortium,Luke W Meredith et al
EPI_ISL_444440,"Department of Pathology, University of Cambridge",COVID-19 Genomics UK (COG-UK) Consortium,Luke W Meredith et al
EPI_ISL_444441,"Department of Pathology, University of Cambridge",COVID-19 Genomics UK (COG-UK) Consortium,Luke W Meredith et al
EPI_ISL_444443,"Department of Pathology, University of Cambridge",COVID-19 Genomics UK (COG-UK) Consortium,Luke W Meredith et al
EPI_ISL_444444,"Department of Pathology, University of Cambridge",COVID-19 Genomics UK (COG-UK) Consortium,Luke W Meredith et al
EPI_ISL_444446,"Department of Pathology, University of Cambridge",COVID-19 Genomics UK (COG-UK) Consortium,Luke W Meredith et al
EPI_ISL_444447,"Department of Pathology, University of Cambridge",COVID-19 Genomics UK (COG-UK) Consortium,Luke W Meredith et al
EPI_ISL_444448,"Department of Pathology, University of Cambridge",COVID-19 Genomics UK (COG-UK) Consortium,Luke W Meredith et al
EPI_ISL_444449,"Department of Pathology, University of Cambridge",COVID-19 Genomics UK (COG-UK) Consortium,Luke W Meredith et al
EPI_ISL_444450,"Department of Pathology, University of Cambridge",COVID-19 Genomics UK (COG-UK) Consortium,Luke W Meredith et al
EPI_ISL_444451,"Department of Pathology, University of Cambridge",COVID-19 Genomics UK (COG-UK) Consortium,Luke W Meredith et al
EPI_ISL_444452,"Department of Pathology, University of Cambridge",COVID-19 Genomics UK (COG-UK) Consortium,Luke W Meredith et al
EPI_ISL_444453,"Department of Pathology, University of Cambridge",COVID-19 Genomics UK (COG-UK) Consortium,Luke W Meredith et al
EPI_ISL_438550,"Department of Pathology, University of Cambridge",COVID-19 Genomics UK (COG-UK) Consortium,Luke W Meredith et al
EPI_ISL_438551,"Department of Pathology, University of Cambridge",COVID-19 Genomics UK (COG-UK) Consortium,Luke W Meredith et al
EPI_ISL_438552,"Department of Pathology, University of Cambridge",COVID-19 Genomics UK (COG-UK) Consortium,Luke W Meredith et al
EPI_ISL_438553,"Department of Pathology, University of Cambridge",COVID-19 Genomics UK (COG-UK) Consortium,Luke W Meredith et al
EPI_ISL_438554,"Department of Pathology, University of Cambridge",COVID-19 Genomics UK (COG-UK) Consortium,Luke W Meredith et al
EPI_ISL_438555,"Department of Pathology, University of Cambridge",COVID-19 Genomics UK (COG-UK) Consortium,Luke W Meredith et al
EPI_ISL_438557,"Department of Pathology, University of Cambridge",COVID-19 Genomics UK (COG-UK) Consortium,Luke W Meredith et al
EPI_ISL_438558,"Department of Pathology, University of Cambridge",COVID-19 Genomics UK (COG-UK) Consortium,Luke W Meredith et al
EPI_ISL_438559,"Department of Pathology, University of Cambridge",COVID-19 Genomics UK (COG-UK) Consortium,Luke W Meredith et al
EPI_ISL_438560,"Department of Pathology, University of Cambridge",COVID-19 Genomics UK (COG-UK) Consortium,Luke W Meredith et al
EPI_ISL_438561,"Department of Pathology, University of Cambridge",COVID-19 Genomics UK (COG-UK) Consortium,Luke W Meredith et al
EPI_ISL_438562,"Department of Pathology, University of Cambridge",COVID-19 Genomics UK (COG-UK) Consortium,Luke W Meredith et al
EPI_ISL_438563,"Department of Pathology, University of Cambridge",COVID-19 Genomics UK (COG-UK) Consortium,Luke W Meredith et al
EPI_ISL_438564,"Department of Pathology, University of Cambridge",COVID-19 Genomics UK (COG-UK) Consortium,Luke W Meredith et al
EPI_ISL_438565,"Department of Pathology, University of Cambridge",COVID-19 Genomics UK (COG-UK) Consortium,Luke W Meredith et al
EPI_ISL_438566,"Department of Pathology, University of Cambridge",COVID-19 Genomics UK (COG-UK) Consortium,Luke W Meredith et al
EPI_ISL_438567,"Department of Pathology, University of Cambridge",COVID-19 Genomics UK (COG-UK) Consortium,Luke W Meredith et al
EPI_ISL_438568,"Department of Pathology, University of Cambridge",COVID-19 Genomics UK (COG-UK) Consortium,Luke W Meredith et al
EPI_ISL_438569,"Department of Pathology, University of Cambridge",COVID-19 Genomics UK (COG-UK) Consortium,Luke W Meredith et al
EPI_ISL_438570,"Department of Pathology, University of Cambridge",COVID-19 Genomics UK (COG-UK) Consortium,Luke W Meredith et al
EPI_ISL_438571,"Department of Pathology, University of Cambridge",COVID-19 Genomics UK (COG-UK) Consortium,Luke W Meredith et al
EPI_ISL_438572,"Department of Pathology, University of Cambridge",COVID-19 Genomics UK (COG-UK) Consortium,Luke W Meredith et al
EPI_ISL_438573,"Department of Pathology, University of Cambridge",COVID-19 Genomics UK (COG-UK) Consortium,Luke W Meredith et al
EPI_ISL_438574,"Department of Pathology, University of Cambridge",COVID-19 Genomics UK (COG-UK) Consortium,Luke W Meredith et al
EPI_ISL_438575,"Department of Pathology, University of Cambridge",COVID-19 Genomics UK (COG-UK) Consortium,Luke W Meredith et al
EPI_ISL_438576,"Department of Pathology, University of Cambridge",COVID-19 Genomics UK (COG-UK) Consortium,Luke W Meredith et al
EPI_ISL_438577,"Department of Pathology, University of Cambridge",COVID-19 Genomics UK (COG-UK) Consortium,Luke W Meredith et al
EPI_ISL_438579,"Department of Pathology, University of Cambridge",COVID-19 Genomics UK (COG-UK) Consortium,Luke W Meredith et al
EPI_ISL_442907,"Department of Pathology, University of Cambridge",Wellcome Sanger Institute for the COVID-19 Genomics UK Consortium,Luke W Meredith et al
EPI_ISL_442989,"Department of Pathology, University of Cambridge",Wellcome Sanger Institute for the COVID-19 Genomics UK Consortium,Luke W Meredith et al
EPI_ISL_442905,"Department of Pathology, University of Cambridge",Wellcome Sanger Institute for the COVID-19 Genomics UK Consortium,Luke W Meredith et al
EPI_ISL_442958,"Department of Pathology, University of Cambridge",Wellcome Sanger Institute for the COVID-19 Genomics UK Consortium,Luke W Meredith et al
EPI_ISL_443024,"Department of Pathology, University of Cambridge",Wellcome Sanger Institute for the COVID-19 Genomics UK Consortium,Luke W Meredith et al
EPI_ISL_443038,"Department of Pathology, University of Cambridge",Wellcome Sanger Institute for the COVID-19 Genomics UK Consortium,Luke W Meredith et al
EPI_ISL_442948,"Department of Pathology, University of Cambridge",Wellcome Sanger Institute for the COVID-19 Genomics UK Consortium,Luke W Meredith et al
EPI_ISL_442846,"Department of Pathology, University of Cambridge",Wellcome Sanger Institute for the COVID-19 Genomics UK Consortium,Luke W Meredith et al
EPI_ISL_442976,"Department of Pathology, University of Cambridge",Wellcome Sanger Institute for the COVID-19 Genomics UK Consortium,Luke W Meredith et al
EPI_ISL_442823,"Department of Pathology, University of Cambridge",Wellcome Sanger Institute for the COVID-19 Genomics UK Consortium,Luke W Meredith et al
EPI_ISL_443027,"Department of Pathology, University of Cambridge",Wellcome Sanger Institute for the COVID-19 Genomics UK Consortium,Luke W Meredith et al
EPI_ISL_442876,"Department of Pathology, University of Cambridge",Wellcome Sanger Institute for the COVID-19 Genomics UK Consortium,Luke W Meredith et al
EPI_ISL_443016,"Department of Pathology, University of Cambridge",Wellcome Sanger Institute for the COVID-19 Genomics UK Consortium,Luke W Meredith et al
EPI_ISL_442862,"Department of Pathology, University of Cambridge",Wellcome Sanger Institute for the COVID-19 Genomics UK Consortium,Luke W Meredith et al
EPI_ISL_442986,"Department of Pathology, University of Cambridge",Wellcome Sanger Institute for the COVID-19 Genomics UK Consortium,Luke W Meredith et al
EPI_ISL_442934,"Department of Pathology, University of Cambridge",Wellcome Sanger Institute for the COVID-19 Genomics UK Consortium,Luke W Meredith et al
EPI_ISL_443029,"Department of Pathology, University of Cambridge",Wellcome Sanger Institute for the COVID-19 Genomics UK Consortium,Luke W Meredith et al
EPI_ISL_443009,"Department of Pathology, University of Cambridge",Wellcome Sanger Institute for the COVID-19 Genomics UK Consortium,Luke W Meredith et al
EPI_ISL_442924,"Department of Pathology, University of Cambridge",Wellcome Sanger Institute for the COVID-19 Genomics UK Consortium,Luke W Meredith et al
EPI_ISL_442894,"Department of Pathology, University of Cambridge",Wellcome Sanger Institute for the COVID-19 Genomics UK Consortium,Luke W Meredith et al
EPI_ISL_442857,"Department of Pathology, University of Cambridge",Wellcome Sanger Institute for the COVID-19 Genomics UK Consortium,Luke W Meredith et al
EPI_ISL_442597,"Department of Pathology, University of Cambridge",Wellcome Sanger Institute for the COVID-19 Genomics UK Consortium,Luke W Meredith et al
EPI_ISL_442547,"Department of Pathology, University of Cambridge",Wellcome Sanger Institute for the COVID-19 Genomics UK Consortium,Luke W Meredith et al
EPI_ISL_443102,"Department of Pathology, University of Cambridge",Wellcome Sanger Institute for the COVID-19 Genomics UK Consortium,Luke W Meredith et al
EPI_ISL_442568,"Department of Pathology, University of Cambridge",Wellcome Sanger Institute for the COVID-19 Genomics UK Consortium,Luke W Meredith et al
EPI_ISL_442594,"Department of Pathology, University of Cambridge",Wellcome Sanger Institute for the COVID-19 Genomics UK Consortium,Luke W Meredith et al
EPI_ISL_443091,"Department of Pathology, University of Cambridge",Wellcome Sanger Institute for the COVID-19 Genomics UK Consortium,Luke W Meredith et al
EPI_ISL_442580,"Department of Pathology, University of Cambridge",Wellcome Sanger Institute for the COVID-19 Genomics UK Consortium,Luke W Meredith et al
EPI_ISL_443088,"Department of Pathology, University of Cambridge",Wellcome Sanger Institute for the COVID-19 Genomics UK Consortium,Luke W Meredith et al
EPI_ISL_442585,"Department of Pathology, University of Cambridge",Wellcome Sanger Institute for the COVID-19 Genomics UK Consortium,Luke W Meredith et al
EPI_ISL_442583,"Department of Pathology, University of Cambridge",Wellcome Sanger Institute for the COVID-19 Genomics UK Consortium,Luke W Meredith et al
EPI_ISL_442593,"Department of Pathology, University of Cambridge",Wellcome Sanger Institute for the COVID-19 Genomics UK Consortium,Luke W Meredith et al
EPI_ISL_443065,"Department of Pathology, University of Cambridge",Wellcome Sanger Institute for the COVID-19 Genomics UK Consortium,Luke W Meredith et al
EPI_ISL_442549,"Department of Pathology, University of Cambridge",Wellcome Sanger Institute for the COVID-19 Genomics UK Consortium,Luke W Meredith et al
EPI_ISL_442542,"Department of Pathology, University of Cambridge",Wellcome Sanger Institute for the COVID-19 Genomics UK Consortium,Luke W Meredith et al
EPI_ISL_442573,"Department of Pathology, University of Cambridge",Wellcome Sanger Institute for the COVID-19 Genomics UK Consortium,Luke W Meredith et al
EPI_ISL_443113,"Department of Pathology, University of Cambridge",Wellcome Sanger Institute for the COVID-19 Genomics UK Consortium,Luke W Meredith et al
EPI_ISL_443086,"Department of Pathology, University of Cambridge",Wellcome Sanger Institute for the COVID-19 Genomics UK Consortium,Luke W Meredith et al
EPI_ISL_442527,"Department of Pathology, University of Cambridge",Wellcome Sanger Institute for the COVID-19 Genomics UK Consortium,Luke W Meredith et al
EPI_ISL_442581,"Department of Pathology, University of Cambridge",Wellcome Sanger Institute for the COVID-19 Genomics UK Consortium,Luke W Meredith et al
EPI_ISL_443068,"Department of Pathology, University of Cambridge",Wellcome Sanger Institute for the COVID-19 Genomics UK Consortium,Luke W Meredith et al
EPI_ISL_442623,"Department of Pathology, University of Cambridge",Wellcome Sanger Institute for the COVID-19 Genomics UK Consortium,Luke W Meredith et al
EPI_ISL_442558,"Department of Pathology, University of Cambridge",Wellcome Sanger Institute for the COVID-19 Genomics UK Consortium,Luke W Meredith et al
EPI_ISL_442952,"Department of Pathology, University of Cambridge",Wellcome Sanger Institute for the COVID-19 Genomics UK Consortium,Luke W Meredith et al
EPI_ISL_443104,"Department of Pathology, University of Cambridge",Wellcome Sanger Institute for the COVID-19 Genomics UK Consortium,Luke W Meredith et al
EPI_ISL_442980,"Department of Pathology, University of Cambridge",Wellcome Sanger Institute for the COVID-19 Genomics UK Consortium,Luke W Meredith et al
EPI_ISL_442598,"Department of Pathology, University of Cambridge",Wellcome Sanger Institute for the COVID-19 Genomics UK Consortium,Luke W Meredith et al
EPI_ISL_442863,"Department of Pathology, University of Cambridge",Wellcome Sanger Institute for the COVID-19 Genomics UK Consortium,Luke W Meredith et al
EPI_ISL_442540,"Department of Pathology, University of Cambridge",Wellcome Sanger Institute for the COVID-19 Genomics UK Consortium,Luke W Meredith et al
EPI_ISL_442961,"Department of Pathology, University of Cambridge",Wellcome Sanger Institute for the COVID-19 Genomics UK Consortium,Luke W Meredith et al
EPI_ISL_442525,"Department of Pathology, University of Cambridge",Wellcome Sanger Institute for the COVID-19 Genomics UK Consortium,Luke W Meredith et al
EPI_ISL_442845,"Department of Pathology, University of Cambridge",Wellcome Sanger Institute for the COVID-19 Genomics UK Consortium,Luke W Meredith et al
EPI_ISL_443033,"Department of Pathology, University of Cambridge",Wellcome Sanger Institute for the COVID-19 Genomics UK Consortium,Luke W Meredith et al
EPI_ISL_443017,"Department of Pathology, University of Cambridge",Wellcome Sanger Institute for the COVID-19 Genomics UK Consortium,Luke W Meredith et al
EPI_ISL_442853,"Department of Pathology, University of Cambridge",Wellcome Sanger Institute for the COVID-19 Genomics UK Consortium,Luke W Meredith et al
EPI_ISL_443043,"Department of Pathology, University of Cambridge",Wellcome Sanger Institute for the COVID-19 Genomics UK Consortium,Luke W Meredith et al
EPI_ISL_442822,"Department of Pathology, University of Cambridge",Wellcome Sanger Institute for the COVID-19 Genomics UK Consortium,Luke W Meredith et al
EPI_ISL_442988,"Department of Pathology, University of Cambridge",Wellcome Sanger Institute for the COVID-19 Genomics UK Consortium,Luke W Meredith et al
EPI_ISL_442927,"Department of Pathology, University of Cambridge",Wellcome Sanger Institute for the COVID-19 Genomics UK Consortium,Luke W Meredith et al
EPI_ISL_442837,"Department of Pathology, University of Cambridge",Wellcome Sanger Institute for the COVID-19 Genomics UK Consortium,Luke W Meredith et al
EPI_ISL_442618,"Department of Pathology, University of Cambridge",Wellcome Sanger Institute for the COVID-19 Genomics UK Consortium,Luke W Meredith et al
EPI_ISL_443062,"Department of Pathology, University of Cambridge",Wellcome Sanger Institute for the COVID-19 Genomics UK Consortium,Luke W Meredith et al
EPI_ISL_443090,"Department of Pathology, University of Cambridge",Wellcome Sanger Institute for the COVID-19 Genomics UK Consortium,Luke W Meredith et al
EPI_ISL_442578,"Department of Pathology, University of Cambridge",Wellcome Sanger Institute for the COVID-19 Genomics UK Consortium,Luke W Meredith et al
EPI_ISL_442577,"Department of Pathology, University of Cambridge",Wellcome Sanger Institute for the COVID-19 Genomics UK Consortium,Luke W Meredith et al
EPI_ISL_442608,"Department of Pathology, University of Cambridge",Wellcome Sanger Institute for the COVID-19 Genomics UK Consortium,Luke W Meredith et al
EPI_ISL_442569,"Department of Pathology, University of Cambridge",Wellcome Sanger Institute for the COVID-19 Genomics UK Consortium,Luke W Meredith et al
EPI_ISL_443110,"Department of Pathology, University of Cambridge",Wellcome Sanger Institute for the COVID-19 Genomics UK Consortium,Luke W Meredith et al
EPI_ISL_442563,"Department of Pathology, University of Cambridge",Wellcome Sanger Institute for the COVID-19 Genomics UK Consortium,Luke W Meredith et al
EPI_ISL_442531,"Department of Pathology, University of Cambridge",Wellcome Sanger Institute for the COVID-19 Genomics UK Consortium,Luke W Meredith et al
EPI_ISL_443073,"Department of Pathology, University of Cambridge",Wellcome Sanger Institute for the COVID-19 Genomics UK Consortium,Luke W Meredith et al
EPI_ISL_442606,"Department of Pathology, University of Cambridge",Wellcome Sanger Institute for the COVID-19 Genomics UK Consortium,Luke W Meredith et al
EPI_ISL_442613,"Department of Pathology, University of Cambridge",Wellcome Sanger Institute for the COVID-19 Genomics UK Consortium,Luke W Meredith et al
EPI_ISL_442548,"Department of Pathology, University of Cambridge",Wellcome Sanger Institute for the COVID-19 Genomics UK Consortium,Luke W Meredith et al
EPI_ISL_443099,"Department of Pathology, University of Cambridge",Wellcome Sanger Institute for the COVID-19 Genomics UK Consortium,Luke W Meredith et al
EPI_ISL_443076,"Department of Pathology, University of Cambridge",Wellcome Sanger Institute for the COVID-19 Genomics UK Consortium,Luke W Meredith et al
EPI_ISL_443082,"Department of Pathology, University of Cambridge",Wellcome Sanger Institute for the COVID-19 Genomics UK Consortium,Luke W Meredith et al
EPI_ISL_442564,"Department of Pathology, University of Cambridge",Wellcome Sanger Institute for the COVID-19 Genomics UK Consortium,Luke W Meredith et al
EPI_ISL_442596,"Department of Pathology, University of Cambridge",Wellcome Sanger Institute for the COVID-19 Genomics UK Consortium,Luke W Meredith et al
EPI_ISL_442538,"Department of Pathology, University of Cambridge",Wellcome Sanger Institute for the COVID-19 Genomics UK Consortium,Luke W Meredith et al
EPI_ISL_442535,"Department of Pathology, University of Cambridge",Wellcome Sanger Institute for the COVID-19 Genomics UK Consortium,Luke W Meredith et al
EPI_ISL_443069,"Department of Pathology, University of Cambridge",Wellcome Sanger Institute for the COVID-19 Genomics UK Consortium,Luke W Meredith et al
EPI_ISL_443112,"Department of Pathology, University of Cambridge",Wellcome Sanger Institute for the COVID-19 Genomics UK Consortium,Luke W Meredith et al
EPI_ISL_442595,"Department of Pathology, University of Cambridge",Wellcome Sanger Institute for the COVID-19 Genomics UK Consortium,Luke W Meredith et al
EPI_ISL_443057,"Department of Pathology, University of Cambridge",Wellcome Sanger Institute for the COVID-19 Genomics UK Consortium,Luke W Meredith et al
EPI_ISL_443105,"Department of Pathology, University of Cambridge",Wellcome Sanger Institute for the COVID-19 Genomics UK Consortium,Luke W Meredith et al
EPI_ISL_442528,"Department of Pathology, University of Cambridge",Wellcome Sanger Institute for the COVID-19 Genomics UK Consortium,Luke W Meredith et al
EPI_ISL_443111,"Department of Pathology, University of Cambridge",Wellcome Sanger Institute for the COVID-19 Genomics UK Consortium,Luke W Meredith et al
EPI_ISL_442534,"Department of Pathology, University of Cambridge",Wellcome Sanger Institute for the COVID-19 Genomics UK Consortium,Luke W Meredith et al
EPI_ISL_443094,"Department of Pathology, University of Cambridge",Wellcome Sanger Institute for the COVID-19 Genomics UK Consortium,Luke W Meredith et al
EPI_ISL_443078,"Department of Pathology, University of Cambridge",Wellcome Sanger Institute for the COVID-19 Genomics UK Consortium,Luke W Meredith et al
EPI_ISL_442524,"Department of Pathology, University of Cambridge",Wellcome Sanger Institute for the COVID-19 Genomics UK Consortium,Luke W Meredith et al
EPI_ISL_442529,"Department of Pathology, University of Cambridge",Wellcome Sanger Institute for the COVID-19 Genomics UK Consortium,Luke W Meredith et al
EPI_ISL_442566,"Department of Pathology, University of Cambridge",Wellcome Sanger Institute for the COVID-19 Genomics UK Consortium,Luke W Meredith et al
EPI_ISL_443080,"Department of Pathology, University of Cambridge",Wellcome Sanger Institute for the COVID-19 Genomics UK Consortium,Luke W Meredith et al
EPI_ISL_443101,"Department of Pathology, University of Cambridge",Wellcome Sanger Institute for the COVID-19 Genomics UK Consortium,Luke W Meredith et al
EPI_ISL_443116,"Department of Pathology, University of Cambridge",Wellcome Sanger Institute for the COVID-19 Genomics UK Consortium,Luke W Meredith et al
EPI_ISL_443117,"Department of Pathology, University of Cambridge",Wellcome Sanger Institute for the COVID-19 Genomics UK Consortium,Luke W Meredith et al
EPI_ISL_442620,"Department of Pathology, University of Cambridge",Wellcome Sanger Institute for the COVID-19 Genomics UK Consortium,Luke W Meredith et al
EPI_ISL_443079,"Department of Pathology, University of Cambridge",Wellcome Sanger Institute for the COVID-19 Genomics UK Consortium,Luke W Meredith et al
EPI_ISL_442572,"Department of Pathology, University of Cambridge",Wellcome Sanger Institute for the COVID-19 Genomics UK Consortium,Luke W Meredith et al
EPI_ISL_442532,"Department of Pathology, University of Cambridge",Wellcome Sanger Institute for the COVID-19 Genomics UK Consortium,Luke W Meredith et al
EPI_ISL_443058,"Department of Pathology, University of Cambridge",Wellcome Sanger Institute for the COVID-19 Genomics UK Consortium,Luke W Meredith et al
EPI_ISL_443056,"Department of Pathology, University of Cambridge",Wellcome Sanger Institute for the COVID-19 Genomics UK Consortium,Luke W Meredith et al
EPI_ISL_443052,"Department of Pathology, University of Cambridge",Wellcome Sanger Institute for the COVID-19 Genomics UK Consortium,Luke W Meredith et al
EPI_ISL_442571,"Department of Pathology, University of Cambridge",Wellcome Sanger Institute for the COVID-19 Genomics UK Consortium,Luke W Meredith et al
EPI_ISL_443095,"Department of Pathology, University of Cambridge",Wellcome Sanger Institute for the COVID-19 Genomics UK Consortium,Luke W Meredith et al
EPI_ISL_442604,"Department of Pathology, University of Cambridge",Wellcome Sanger Institute for the COVID-19 Genomics UK Consortium,Luke W Meredith et al
EPI_ISL_442557,"Department of Pathology, University of Cambridge",Wellcome Sanger Institute for the COVID-19 Genomics UK Consortium,Luke W Meredith et al
EPI_ISL_443084,"Department of Pathology, University of Cambridge",Wellcome Sanger Institute for the COVID-19 Genomics UK Consortium,Luke W Meredith et al
EPI_ISL_443087,"Department of Pathology, University of Cambridge",Wellcome Sanger Institute for the COVID-19 Genomics UK Consortium,Luke W Meredith et al
EPI_ISL_442587,"Department of Pathology, University of Cambridge",Wellcome Sanger Institute for the COVID-19 Genomics UK Consortium,Luke W Meredith et al
EPI_ISL_443109,"Department of Pathology, University of Cambridge",Wellcome Sanger Institute for the COVID-19 Genomics UK Consortium,Luke W Meredith et al
EPI_ISL_443093,"Department of Pathology, University of Cambridge",Wellcome Sanger Institute for the COVID-19 Genomics UK Consortium,Luke W Meredith et al
EPI_ISL_442555,"Department of Pathology, University of Cambridge",Wellcome Sanger Institute for the COVID-19 Genomics UK Consortium,Luke W Meredith et al
EPI_ISL_443055,"Department of Pathology, University of Cambridge",Wellcome Sanger Institute for the COVID-19 Genomics UK Consortium,Luke W Meredith et al
EPI_ISL_442526,"Department of Pathology, University of Cambridge",Wellcome Sanger Institute for the COVID-19 Genomics UK Consortium,Luke W Meredith et al
EPI_ISL_442605,"Department of Pathology, University of Cambridge",Wellcome Sanger Institute for the COVID-19 Genomics UK Consortium,Luke W Meredith et al
EPI_ISL_442561,"Department of Pathology, University of Cambridge",Wellcome Sanger Institute for the COVID-19 Genomics UK Consortium,Luke W Meredith et al
EPI_ISL_443083,"Department of Pathology, University of Cambridge",Wellcome Sanger Institute for the COVID-19 Genomics UK Consortium,Luke W Meredith et al
EPI_ISL_443070,"Department of Pathology, University of Cambridge",Wellcome Sanger Institute for the COVID-19 Genomics UK Consortium,Luke W Meredith et al
EPI_ISL_443051,"Department of Pathology, University of Cambridge",Wellcome Sanger Institute for the COVID-19 Genomics UK Consortium,Luke W Meredith et al
EPI_ISL_442541,"Department of Pathology, University of Cambridge",Wellcome Sanger Institute for the COVID-19 Genomics UK Consortium,Luke W Meredith et al
EPI_ISL_442602,"Department of Pathology, University of Cambridge",Wellcome Sanger Institute for the COVID-19 Genomics UK Consortium,Luke W Meredith et al
EPI_ISL_442612,"Department of Pathology, University of Cambridge",Wellcome Sanger Institute for the COVID-19 Genomics UK Consortium,Luke W Meredith et al
EPI_ISL_442575,"Department of Pathology, University of Cambridge",Wellcome Sanger Institute for the COVID-19 Genomics UK Consortium,Luke W Meredith et al
EPI_ISL_443060,"Department of Pathology, University of Cambridge",Wellcome Sanger Institute for the COVID-19 Genomics UK Consortium,Luke W Meredith et al
EPI_ISL_443071,"Department of Pathology, University of Cambridge",Wellcome Sanger Institute for the COVID-19 Genomics UK Consortium,Luke W Meredith et al
EPI_ISL_442579,"Department of Pathology, University of Cambridge",Wellcome Sanger Institute for the COVID-19 Genomics UK Consortium,Luke W Meredith et al
EPI_ISL_442551,"Department of Pathology, University of Cambridge",Wellcome Sanger Institute for the COVID-19 Genomics UK Consortium,Luke W Meredith et al
EPI_ISL_442554,"Department of Pathology, University of Cambridge",Wellcome Sanger Institute for the COVID-19 Genomics UK Consortium,Luke W Meredith et al
EPI_ISL_443100,"Department of Pathology, University of Cambridge",Wellcome Sanger Institute for the COVID-19 Genomics UK Consortium,Luke W Meredith et al
EPI_ISL_442559,"Department of Pathology, University of Cambridge",Wellcome Sanger Institute for the COVID-19 Genomics UK Consortium,Luke W Meredith et al
EPI_ISL_442565,"Department of Pathology, University of Cambridge",Wellcome Sanger Institute for the COVID-19 Genomics UK Consortium,Luke W Meredith et al
EPI_ISL_443085,"Department of Pathology, University of Cambridge",Wellcome Sanger Institute for the COVID-19 Genomics UK Consortium,Luke W Meredith et al
EPI_ISL_442951,"Department of Pathology, University of Cambridge",Wellcome Sanger Institute for the COVID-19 Genomics UK Consortium,Luke W Meredith et al
EPI_ISL_442544,"Department of Pathology, University of Cambridge",Wellcome Sanger Institute for the COVID-19 Genomics UK Consortium,Luke W Meredith et al
EPI_ISL_443089,"Department of Pathology, University of Cambridge",Wellcome Sanger Institute for the COVID-19 Genomics UK Consortium,Luke W Meredith et al
EPI_ISL_443106,"Department of Pathology, University of Cambridge",Wellcome Sanger Institute for the COVID-19 Genomics UK Consortium,Luke W Meredith et al
EPI_ISL_442619,"Department of Pathology, University of Cambridge",Wellcome Sanger Institute for the COVID-19 Genomics UK Consortium,Luke W Meredith et al
EPI_ISL_442567,"Department of Pathology, University of Cambridge",Wellcome Sanger Institute for the COVID-19 Genomics UK Consortium,Luke W Meredith et al
EPI_ISL_442603,"Department of Pathology, University of Cambridge",Wellcome Sanger Institute for the COVID-19 Genomics UK Consortium,Luke W Meredith et al
EPI_ISL_443075,"Department of Pathology, University of Cambridge",Wellcome Sanger Institute for the COVID-19 Genomics UK Consortium,Luke W Meredith et al
EPI_ISL_442539,"Department of Pathology, University of Cambridge",Wellcome Sanger Institute for the COVID-19 Genomics UK Consortium,Luke W Meredith et al
EPI_ISL_438581,"Department of Pathology, University of Cambridge",COVID-19 Genomics UK (COG-UK) Consortium,Luke W Meredith et al
EPI_ISL_438584,"Department of Pathology, University of Cambridge",COVID-19 Genomics UK (COG-UK) Consortium,Luke W Meredith et al
EPI_ISL_438585,"Department of Pathology, University of Cambridge",COVID-19 Genomics UK (COG-UK) Consortium,Luke W Meredith et al
EPI_ISL_438587,"Department of Pathology, University of Cambridge",COVID-19 Genomics UK (COG-UK) Consortium,Luke W Meredith et al
EPI_ISL_438588,"Department of Pathology, University of Cambridge",COVID-19 Genomics UK (COG-UK) Consortium,Luke W Meredith et al
EPI_ISL_438589,"Department of Pathology, University of Cambridge",COVID-19 Genomics UK (COG-UK) Consortium,Luke W Meredith et al
EPI_ISL_438590,"Department of Pathology, University of Cambridge",COVID-19 Genomics UK (COG-UK) Consortium,Luke W Meredith et al
EPI_ISL_438592,"Department of Pathology, University of Cambridge",COVID-19 Genomics UK (COG-UK) Consortium,Luke W Meredith et al
EPI_ISL_438593,"Department of Pathology, University of Cambridge",COVID-19 Genomics UK (COG-UK) Consortium,Luke W Meredith et al
EPI_ISL_438596,"Department of Pathology, University of Cambridge",COVID-19 Genomics UK (COG-UK) Consortium,Luke W Meredith et al
EPI_ISL_438597,"Department of Pathology, University of Cambridge",COVID-19 Genomics UK (COG-UK) Consortium,Luke W Meredith et al
EPI_ISL_438598,"Department of Pathology, University of Cambridge",COVID-19 Genomics UK (COG-UK) Consortium,Luke W Meredith et al
EPI_ISL_438600,"Department of Pathology, University of Cambridge",COVID-19 Genomics UK (COG-UK) Consortium,Luke W Meredith et al
EPI_ISL_438601,"Department of Pathology, University of Cambridge",COVID-19 Genomics UK (COG-UK) Consortium,Luke W Meredith et al
EPI_ISL_438602,"Department of Pathology, University of Cambridge",COVID-19 Genomics UK (COG-UK) Consortium,Luke W Meredith et al
EPI_ISL_438603,"Department of Pathology, University of Cambridge",COVID-19 Genomics UK (COG-UK) Consortium,Luke W Meredith et al
EPI_ISL_438604,"Department of Pathology, University of Cambridge",COVID-19 Genomics UK (COG-UK) Consortium,Luke W Meredith et al
EPI_ISL_438605,"Department of Pathology, University of Cambridge",COVID-19 Genomics UK (COG-UK) Consortium,Luke W Meredith et al
EPI_ISL_438606,"Department of Pathology, University of Cambridge",COVID-19 Genomics UK (COG-UK) Consortium,Luke W Meredith et al
EPI_ISL_438607,"Department of Pathology, University of Cambridge",COVID-19 Genomics UK (COG-UK) Consortium,Luke W Meredith et al
EPI_ISL_438608,"Department of Pathology, University of Cambridge",COVID-19 Genomics UK (COG-UK) Consortium,Luke W Meredith et al
EPI_ISL_438609,"Department of Pathology, University of Cambridge",COVID-19 Genomics UK (COG-UK) Consortium,Luke W Meredith et al
EPI_ISL_438610,"Department of Pathology, University of Cambridge",COVID-19 Genomics UK (COG-UK) Consortium,Luke W Meredith et al
EPI_ISL_438611,"Department of Pathology, University of Cambridge",COVID-19 Genomics UK (COG-UK) Consortium,Luke W Meredith et al
EPI_ISL_438613,"Department of Pathology, University of Cambridge",COVID-19 Genomics UK (COG-UK) Consortium,Luke W Meredith et al
EPI_ISL_438614,"Department of Pathology, University of Cambridge",COVID-19 Genomics UK (COG-UK) Consortium,Luke W Meredith et al
EPI_ISL_438615,"Department of Pathology, University of Cambridge",COVID-19 Genomics UK (COG-UK) Consortium,Luke W Meredith et al
EPI_ISL_438616,"Department of Pathology, University of Cambridge",COVID-19 Genomics UK (COG-UK) Consortium,Luke W Meredith et al
EPI_ISL_438617,"Department of Pathology, University of Cambridge",COVID-19 Genomics UK (COG-UK) Consortium,Luke W Meredith et al
EPI_ISL_438618,"Department of Pathology, University of Cambridge",COVID-19 Genomics UK (COG-UK) Consortium,Luke W Meredith et al
EPI_ISL_438619,"Department of Pathology, University of Cambridge",COVID-19 Genomics UK (COG-UK) Consortium,Luke W Meredith et al
EPI_ISL_438620,"Department of Pathology, University of Cambridge",COVID-19 Genomics UK (COG-UK) Consortium,Luke W Meredith et al
EPI_ISL_438621,"Department of Pathology, University of Cambridge",COVID-19 Genomics UK (COG-UK) Consortium,Luke W Meredith et al
EPI_ISL_438623,"Department of Pathology, University of Cambridge",COVID-19 Genomics UK (COG-UK) Consortium,Luke W Meredith et al
EPI_ISL_438625,"Department of Pathology, University of Cambridge",COVID-19 Genomics UK (COG-UK) Consortium,Luke W Meredith et al
EPI_ISL_438626,"Department of Pathology, University of Cambridge",COVID-19 Genomics UK (COG-UK) Consortium,Luke W Meredith et al
EPI_ISL_438628,"Department of Pathology, University of Cambridge",COVID-19 Genomics UK (COG-UK) Consortium,Luke W Meredith et al
EPI_ISL_438629,"Department of Pathology, University of Cambridge",COVID-19 Genomics UK (COG-UK) Consortium,Luke W Meredith et al
EPI_ISL_438630,"Department of Pathology, University of Cambridge",COVID-19 Genomics UK (COG-UK) Consortium,Luke W Meredith et al
EPI_ISL_438633,"Department of Pathology, University of Cambridge",COVID-19 Genomics UK (COG-UK) Consortium,Luke W Meredith et al
EPI_ISL_438634,"Department of Pathology, University of Cambridge",COVID-19 Genomics UK (COG-UK) Consortium,Luke W Meredith et al
EPI_ISL_443487,"Department of Pathology, University of Cambridge",Wellcome Sanger Institute for the COVID-19 Genomics UK Consortium,Luke W Meredith et al
EPI_ISL_443452,"Department of Pathology, University of Cambridge",Wellcome Sanger Institute for the COVID-19 Genomics UK Consortium,Luke W Meredith et al
EPI_ISL_443428,"Department of Pathology, University of Cambridge",Wellcome Sanger Institute for the COVID-19 Genomics UK Consortium,Luke W Meredith et al
EPI_ISL_443503,"Department of Pathology, University of Cambridge",Wellcome Sanger Institute for the COVID-19 Genomics UK Consortium,Luke W Meredith et al
EPI_ISL_443521,"Department of Pathology, University of Cambridge",Wellcome Sanger Institute for the COVID-19 Genomics UK Consortium,Luke W Meredith et al
EPI_ISL_443540,"Department of Pathology, University of Cambridge",Wellcome Sanger Institute for the COVID-19 Genomics UK Consortium,Luke W Meredith et al
EPI_ISL_443400,"Department of Pathology, University of Cambridge",Wellcome Sanger Institute for the COVID-19 Genomics UK Consortium,Luke W Meredith et al
EPI_ISL_443481,"Department of Pathology, University of Cambridge",Wellcome Sanger Institute for the COVID-19 Genomics UK Consortium,Luke W Meredith et al
EPI_ISL_443670,"Department of Pathology, University of Cambridge",Wellcome Sanger Institute for the COVID-19 Genomics UK Consortium,Luke W Meredith et al
EPI_ISL_443491,"Department of Pathology, University of Cambridge",Wellcome Sanger Institute for the COVID-19 Genomics UK Consortium,Luke W Meredith et al
EPI_ISL_443461,"Department of Pathology, University of Cambridge",Wellcome Sanger Institute for the COVID-19 Genomics UK Consortium,Luke W Meredith et al
EPI_ISL_443645,"Department of Pathology, University of Cambridge",Wellcome Sanger Institute for the COVID-19 Genomics UK Consortium,Luke W Meredith et al
EPI_ISL_443681,"Department of Pathology, University of Cambridge",Wellcome Sanger Institute for the COVID-19 Genomics UK Consortium,Luke W Meredith et al
EPI_ISL_443526,"Department of Pathology, University of Cambridge",Wellcome Sanger Institute for the COVID-19 Genomics UK Consortium,Luke W Meredith et al
EPI_ISL_443559,"Department of Pathology, University of Cambridge",Wellcome Sanger Institute for the COVID-19 Genomics UK Consortium,Luke W Meredith et al
EPI_ISL_443508,"Department of Pathology, University of Cambridge",Wellcome Sanger Institute for the COVID-19 Genomics UK Consortium,Luke W Meredith et al
EPI_ISL_443585,"Department of Pathology, University of Cambridge",Wellcome Sanger Institute for the COVID-19 Genomics UK Consortium,Luke W Meredith et al
EPI_ISL_443465,"Department of Pathology, University of Cambridge",Wellcome Sanger Institute for the COVID-19 Genomics UK Consortium,Luke W Meredith et al
EPI_ISL_443449,"Department of Pathology, University of Cambridge",Wellcome Sanger Institute for the COVID-19 Genomics UK Consortium,Luke W Meredith et al
EPI_ISL_443563,"Department of Pathology, University of Cambridge",Wellcome Sanger Institute for the COVID-19 Genomics UK Consortium,Luke W Meredith et al
EPI_ISL_443439,"Department of Pathology, University of Cambridge",Wellcome Sanger Institute for the COVID-19 Genomics UK Consortium,Luke W Meredith et al
EPI_ISL_443533,"Department of Pathology, University of Cambridge",Wellcome Sanger Institute for the COVID-19 Genomics UK Consortium,Luke W Meredith et al
EPI_ISL_443592,"Department of Pathology, University of Cambridge",Wellcome Sanger Institute for the COVID-19 Genomics UK Consortium,Luke W Meredith et al
EPI_ISL_443626,"Department of Pathology, University of Cambridge",Wellcome Sanger Institute for the COVID-19 Genomics UK Consortium,Luke W Meredith et al
EPI_ISL_443450,"Department of Pathology, University of Cambridge",Wellcome Sanger Institute for the COVID-19 Genomics UK Consortium,Luke W Meredith et al
EPI_ISL_443458,"Department of Pathology, University of Cambridge",Wellcome Sanger Institute for the COVID-19 Genomics UK Consortium,Luke W Meredith et al
EPI_ISL_443438,"Department of Pathology, University of Cambridge",Wellcome Sanger Institute for the COVID-19 Genomics UK Consortium,Luke W Meredith et al
EPI_ISL_443590,"Department of Pathology, University of Cambridge",Wellcome Sanger Institute for the COVID-19 Genomics UK Consortium,Luke W Meredith et al
EPI_ISL_443653,"Department of Pathology, University of Cambridge",Wellcome Sanger Institute for the COVID-19 Genomics UK Consortium,Luke W Meredith et al
EPI_ISL_443472,"Department of Pathology, University of Cambridge",Wellcome Sanger Institute for the COVID-19 Genomics UK Consortium,Luke W Meredith et al
EPI_ISL_443459,"Department of Pathology, University of Cambridge",Wellcome Sanger Institute for the COVID-19 Genomics UK Consortium,Luke W Meredith et al
EPI_ISL_443591,"Department of Pathology, University of Cambridge",Wellcome Sanger Institute for the COVID-19 Genomics UK Consortium,Luke W Meredith et al
EPI_ISL_443426,"Department of Pathology, University of Cambridge",Wellcome Sanger Institute for the COVID-19 Genomics UK Consortium,Luke W Meredith et al
EPI_ISL_443501,"Department of Pathology, University of Cambridge",Wellcome Sanger Institute for the COVID-19 Genomics UK Consortium,Luke W Meredith et al
EPI_ISL_443562,"Department of Pathology, University of Cambridge",Wellcome Sanger Institute for the COVID-19 Genomics UK Consortium,Luke W Meredith et al
EPI_ISL_443385,"Department of Pathology, University of Cambridge",Wellcome Sanger Institute for the COVID-19 Genomics UK Consortium,Luke W Meredith et al
EPI_ISL_443558,"Department of Pathology, University of Cambridge",Wellcome Sanger Institute for the COVID-19 Genomics UK Consortium,Luke W Meredith et al
EPI_ISL_443609,"Department of Pathology, University of Cambridge",Wellcome Sanger Institute for the COVID-19 Genomics UK Consortium,Luke W Meredith et al
EPI_ISL_443430,"Department of Pathology, University of Cambridge",Wellcome Sanger Institute for the COVID-19 Genomics UK Consortium,Luke W Meredith et al
EPI_ISL_443661,"Department of Pathology, University of Cambridge",Wellcome Sanger Institute for the COVID-19 Genomics UK Consortium,Luke W Meredith et al
EPI_ISL_443673,"Department of Pathology, University of Cambridge",Wellcome Sanger Institute for the COVID-19 Genomics UK Consortium,Luke W Meredith et al
EPI_ISL_443392,"Department of Pathology, University of Cambridge",Wellcome Sanger Institute for the COVID-19 Genomics UK Consortium,Luke W Meredith et al
EPI_ISL_443531,"Department of Pathology, University of Cambridge",Wellcome Sanger Institute for the COVID-19 Genomics UK Consortium,Luke W Meredith et al
EPI_ISL_443628,"Department of Pathology, University of Cambridge",Wellcome Sanger Institute for the COVID-19 Genomics UK Consortium,Luke W Meredith et al
EPI_ISL_443583,"Department of Pathology, University of Cambridge",Wellcome Sanger Institute for the COVID-19 Genomics UK Consortium,Luke W Meredith et al
EPI_ISL_443504,"Department of Pathology, University of Cambridge",Wellcome Sanger Institute for the COVID-19 Genomics UK Consortium,Luke W Meredith et al
EPI_ISL_443674,"Department of Pathology, University of Cambridge",Wellcome Sanger Institute for the COVID-19 Genomics UK Consortium,Luke W Meredith et al
EPI_ISL_443443,"Department of Pathology, University of Cambridge",Wellcome Sanger Institute for the COVID-19 Genomics UK Consortium,Luke W Meredith et al
EPI_ISL_443475,"Department of Pathology, University of Cambridge",Wellcome Sanger Institute for the COVID-19 Genomics UK Consortium,Luke W Meredith et al
EPI_ISL_443456,"Department of Pathology, University of Cambridge",Wellcome Sanger Institute for the COVID-19 Genomics UK Consortium,Luke W Meredith et al
EPI_ISL_443507,"Department of Pathology, University of Cambridge",Wellcome Sanger Institute for the COVID-19 Genomics UK Consortium,Luke W Meredith et al
EPI_ISL_443579,"Department of Pathology, University of Cambridge",Wellcome Sanger Institute for the COVID-19 Genomics UK Consortium,Luke W Meredith et al
EPI_ISL_443524,"Department of Pathology, University of Cambridge",Wellcome Sanger Institute for the COVID-19 Genomics UK Consortium,Luke W Meredith et al
EPI_ISL_443586,"Department of Pathology, University of Cambridge",Wellcome Sanger Institute for the COVID-19 Genomics UK Consortium,Luke W Meredith et al
EPI_ISL_443684,"Department of Pathology, University of Cambridge",Wellcome Sanger Institute for the COVID-19 Genomics UK Consortium,Luke W Meredith et al
EPI_ISL_443588,"Department of Pathology, University of Cambridge",Wellcome Sanger Institute for the COVID-19 Genomics UK Consortium,Luke W Meredith et al
EPI_ISL_443637,"Department of Pathology, University of Cambridge",Wellcome Sanger Institute for the COVID-19 Genomics UK Consortium,Luke W Meredith et al
EPI_ISL_443496,"Department of Pathology, University of Cambridge",Wellcome Sanger Institute for the COVID-19 Genomics UK Consortium,Luke W Meredith et al
EPI_ISL_443464,"Department of Pathology, University of Cambridge",Wellcome Sanger Institute for the COVID-19 Genomics UK Consortium,Luke W Meredith et al
EPI_ISL_443630,"Department of Pathology, University of Cambridge",Wellcome Sanger Institute for the COVID-19 Genomics UK Consortium,Luke W Meredith et al
EPI_ISL_443581,"Department of Pathology, University of Cambridge",Wellcome Sanger Institute for the COVID-19 Genomics UK Consortium,Luke W Meredith et al
EPI_ISL_443404,"Department of Pathology, University of Cambridge",Wellcome Sanger Institute for the COVID-19 Genomics UK Consortium,Luke W Meredith et al
EPI_ISL_443528,"Department of Pathology, University of Cambridge",Wellcome Sanger Institute for the COVID-19 Genomics UK Consortium,Luke W Meredith et al
EPI_ISL_443486,"Department of Pathology, University of Cambridge",Wellcome Sanger Institute for the COVID-19 Genomics UK Consortium,Luke W Meredith et al
EPI_ISL_443493,"Department of Pathology, University of Cambridge",Wellcome Sanger Institute for the COVID-19 Genomics UK Consortium,Luke W Meredith et al
EPI_ISL_443407,"Department of Pathology, University of Cambridge",Wellcome Sanger Institute for the COVID-19 Genomics UK Consortium,Luke W Meredith et al
EPI_ISL_443576,"Department of Pathology, University of Cambridge",Wellcome Sanger Institute for the COVID-19 Genomics UK Consortium,Luke W Meredith et al
EPI_ISL_443646,"Department of Pathology, University of Cambridge",Wellcome Sanger Institute for the COVID-19 Genomics UK Consortium,Luke W Meredith et al
EPI_ISL_438635,"Department of Pathology, University of Cambridge",COVID-19 Genomics UK (COG-UK) Consortium,Luke W Meredith et al
EPI_ISL_443495,"Department of Pathology, University of Cambridge",Wellcome Sanger Institute for the COVID-19 Genomics UK Consortium,Luke W Meredith et al
EPI_ISL_438636,"Department of Pathology, University of Cambridge",COVID-19 Genomics UK (COG-UK) Consortium,Luke W Meredith et al
EPI_ISL_438637,"Department of Pathology, University of Cambridge",COVID-19 Genomics UK (COG-UK) Consortium,Luke W Meredith et al
EPI_ISL_443417,"Department of Pathology, University of Cambridge",Wellcome Sanger Institute for the COVID-19 Genomics UK Consortium,Luke W Meredith et al
EPI_ISL_443641,"Department of Pathology, University of Cambridge",Wellcome Sanger Institute for the COVID-19 Genomics UK Consortium,Luke W Meredith et al
EPI_ISL_443530,"Department of Pathology, University of Cambridge",Wellcome Sanger Institute for the COVID-19 Genomics UK Consortium,Luke W Meredith et al
EPI_ISL_438639,"Department of Pathology, University of Cambridge",COVID-19 Genomics UK (COG-UK) Consortium,Luke W Meredith et al
EPI_ISL_443631,"Department of Pathology, University of Cambridge",Wellcome Sanger Institute for the COVID-19 Genomics UK Consortium,Luke W Meredith et al
EPI_ISL_438640,"Department of Pathology, University of Cambridge",COVID-19 Genomics UK (COG-UK) Consortium,Luke W Meredith et al
EPI_ISL_443577,"Department of Pathology, University of Cambridge",Wellcome Sanger Institute for the COVID-19 Genomics UK Consortium,Luke W Meredith et al
EPI_ISL_438641,"Department of Pathology, University of Cambridge",COVID-19 Genomics UK (COG-UK) Consortium,Luke W Meredith et al
EPI_ISL_443535,"Department of Pathology, University of Cambridge",Wellcome Sanger Institute for the COVID-19 Genomics UK Consortium,Luke W Meredith et al
EPI_ISL_438650,"Department of Pathology, University of Cambridge",COVID-19 Genomics UK (COG-UK) Consortium,Luke W Meredith et al
EPI_ISL_438652,"Department of Pathology, University of Cambridge",COVID-19 Genomics UK (COG-UK) Consortium,Luke W Meredith et al
EPI_ISL_438653,"Department of Pathology, University of Cambridge",COVID-19 Genomics UK (COG-UK) Consortium,Luke W Meredith et al
EPI_ISL_438654,"Department of Pathology, University of Cambridge",COVID-19 Genomics UK (COG-UK) Consortium,Luke W Meredith et al
EPI_ISL_438655,"Department of Pathology, University of Cambridge",COVID-19 Genomics UK (COG-UK) Consortium,Luke W Meredith et al
EPI_ISL_438658,"Department of Pathology, University of Cambridge",COVID-19 Genomics UK (COG-UK) Consortium,Luke W Meredith et al
EPI_ISL_438659,"Department of Pathology, University of Cambridge",COVID-19 Genomics UK (COG-UK) Consortium,Luke W Meredith et al
EPI_ISL_438661,"Department of Pathology, University of Cambridge",COVID-19 Genomics UK (COG-UK) Consortium,Luke W Meredith et al
EPI_ISL_438663,"Department of Pathology, University of Cambridge",COVID-19 Genomics UK (COG-UK) Consortium,Luke W Meredith et al
EPI_ISL_438664,"Department of Pathology, University of Cambridge",COVID-19 Genomics UK (COG-UK) Consortium,Luke W Meredith et al
EPI_ISL_438665,"Department of Pathology, University of Cambridge",COVID-19 Genomics UK (COG-UK) Consortium,Luke W Meredith et al
EPI_ISL_438666,"Department of Pathology, University of Cambridge",COVID-19 Genomics UK (COG-UK) Consortium,Luke W Meredith et al
EPI_ISL_438667,"Department of Pathology, University of Cambridge",COVID-19 Genomics UK (COG-UK) Consortium,Luke W Meredith et al
EPI_ISL_438674,"Department of Pathology, University of Cambridge",COVID-19 Genomics UK (COG-UK) Consortium,Luke W Meredith et al
EPI_ISL_438677,"Department of Pathology, University of Cambridge",COVID-19 Genomics UK (COG-UK) Consortium,Luke W Meredith et al
EPI_ISL_438678,"Department of Pathology, University of Cambridge",COVID-19 Genomics UK (COG-UK) Consortium,Luke W Meredith et al
EPI_ISL_438679,"Department of Pathology, University of Cambridge",COVID-19 Genomics UK (COG-UK) Consortium,Luke W Meredith et al
EPI_ISL_443468,"Department of Pathology, University of Cambridge",Wellcome Sanger Institute for the COVID-19 Genomics UK Consortium,Luke W Meredith et al
EPI_ISL_443552,"Department of Pathology, University of Cambridge",Wellcome Sanger Institute for the COVID-19 Genomics UK Consortium,Luke W Meredith et al
EPI_ISL_443483,"Department of Pathology, University of Cambridge",Wellcome Sanger Institute for the COVID-19 Genomics UK Consortium,Luke W Meredith et al
EPI_ISL_443467,"Department of Pathology, University of Cambridge",Wellcome Sanger Institute for the COVID-19 Genomics UK Consortium,Luke W Meredith et al
EPI_ISL_443427,"Department of Pathology, University of Cambridge",Wellcome Sanger Institute for the COVID-19 Genomics UK Consortium,Luke W Meredith et al
EPI_ISL_443680,"Department of Pathology, University of Cambridge",Wellcome Sanger Institute for the COVID-19 Genomics UK Consortium,Luke W Meredith et al
EPI_ISL_443542,"Department of Pathology, University of Cambridge",Wellcome Sanger Institute for the COVID-19 Genomics UK Consortium,Luke W Meredith et al
EPI_ISL_443672,"Department of Pathology, University of Cambridge",Wellcome Sanger Institute for the COVID-19 Genomics UK Consortium,Luke W Meredith et al
EPI_ISL_443497,"Department of Pathology, University of Cambridge",Wellcome Sanger Institute for the COVID-19 Genomics UK Consortium,Luke W Meredith et al
EPI_ISL_443578,"Department of Pathology, University of Cambridge",Wellcome Sanger Institute for the COVID-19 Genomics UK Consortium,Luke W Meredith et al
EPI_ISL_443388,"Department of Pathology, University of Cambridge",Wellcome Sanger Institute for the COVID-19 Genomics UK Consortium,Luke W Meredith et al
EPI_ISL_443387,"Department of Pathology, University of Cambridge",Wellcome Sanger Institute for the COVID-19 Genomics UK Consortium,Luke W Meredith et al
EPI_ISL_443560,"Department of Pathology, University of Cambridge",Wellcome Sanger Institute for the COVID-19 Genomics UK Consortium,Luke W Meredith et al
EPI_ISL_443536,"Department of Pathology, University of Cambridge",Wellcome Sanger Institute for the COVID-19 Genomics UK Consortium,Luke W Meredith et al
EPI_ISL_443567,"Department of Pathology, University of Cambridge",Wellcome Sanger Institute for the COVID-19 Genomics UK Consortium,Luke W Meredith et al
EPI_ISL_443600,"Department of Pathology, University of Cambridge",Wellcome Sanger Institute for the COVID-19 Genomics UK Consortium,Luke W Meredith et al
EPI_ISL_443677,"Department of Pathology, University of Cambridge",Wellcome Sanger Institute for the COVID-19 Genomics UK Consortium,Luke W Meredith et al
EPI_ISL_443625,"Department of Pathology, University of Cambridge",Wellcome Sanger Institute for the COVID-19 Genomics UK Consortium,Luke W Meredith et al
EPI_ISL_443613,"Department of Pathology, University of Cambridge",Wellcome Sanger Institute for the COVID-19 Genomics UK Consortium,Luke W Meredith et al
EPI_ISL_443389,"Department of Pathology, University of Cambridge",Wellcome Sanger Institute for the COVID-19 Genomics UK Consortium,Luke W Meredith et al
EPI_ISL_443346,"Department of Pathology, University of Cambridge",Wellcome Sanger Institute for the COVID-19 Genomics UK Consortium,Luke W Meredith et al
EPI_ISL_443353,"Department of Pathology, University of Cambridge",Wellcome Sanger Institute for the COVID-19 Genomics UK Consortium,Luke W Meredith et al
EPI_ISL_443327,"Department of Pathology, University of Cambridge",Wellcome Sanger Institute for the COVID-19 Genomics UK Consortium,Luke W Meredith et al
EPI_ISL_443356,"Department of Pathology, University of Cambridge",Wellcome Sanger Institute for the COVID-19 Genomics UK Consortium,Luke W Meredith et al
EPI_ISL_443321,"Department of Pathology, University of Cambridge",Wellcome Sanger Institute for the COVID-19 Genomics UK Consortium,Luke W Meredith et al
EPI_ISL_443322,"Department of Pathology, University of Cambridge",Wellcome Sanger Institute for the COVID-19 Genomics UK Consortium,Luke W Meredith et al
EPI_ISL_443355,"Department of Pathology, University of Cambridge",Wellcome Sanger Institute for the COVID-19 Genomics UK Consortium,Luke W Meredith et al
EPI_ISL_443363,"Department of Pathology, University of Cambridge",Wellcome Sanger Institute for the COVID-19 Genomics UK Consortium,Luke W Meredith et al
EPI_ISL_443330,"Department of Pathology, University of Cambridge",Wellcome Sanger Institute for the COVID-19 Genomics UK Consortium,Luke W Meredith et al
EPI_ISL_443366,"Department of Pathology, University of Cambridge",Wellcome Sanger Institute for the COVID-19 Genomics UK Consortium,Luke W Meredith et al
EPI_ISL_443362,"Department of Pathology, University of Cambridge",Wellcome Sanger Institute for the COVID-19 Genomics UK Consortium,Luke W Meredith et al
EPI_ISL_443333,"Department of Pathology, University of Cambridge",Wellcome Sanger Institute for the COVID-19 Genomics UK Consortium,Luke W Meredith et al
EPI_ISL_443320,"Department of Pathology, University of Cambridge",Wellcome Sanger Institute for the COVID-19 Genomics UK Consortium,Luke W Meredith et al
EPI_ISL_443367,"Department of Pathology, University of Cambridge",Wellcome Sanger Institute for the COVID-19 Genomics UK Consortium,Luke W Meredith et al
EPI_ISL_443425,"Department of Pathology, University of Cambridge",Wellcome Sanger Institute for the COVID-19 Genomics UK Consortium,Luke W Meredith et al
EPI_ISL_443335,"Department of Pathology, University of Cambridge",Wellcome Sanger Institute for the COVID-19 Genomics UK Consortium,Luke W Meredith et al
EPI_ISL_443373,"Department of Pathology, University of Cambridge",Wellcome Sanger Institute for the COVID-19 Genomics UK Consortium,Luke W Meredith et al
EPI_ISL_443381,"Department of Pathology, University of Cambridge",Wellcome Sanger Institute for the COVID-19 Genomics UK Consortium,Luke W Meredith et al
EPI_ISL_443341,"Department of Pathology, University of Cambridge",Wellcome Sanger Institute for the COVID-19 Genomics UK Consortium,Luke W Meredith et al
EPI_ISL_443482,"Department of Pathology, University of Cambridge",Wellcome Sanger Institute for the COVID-19 Genomics UK Consortium,Luke W Meredith et al
EPI_ISL_443545,"Department of Pathology, University of Cambridge",Wellcome Sanger Institute for the COVID-19 Genomics UK Consortium,Luke W Meredith et al
EPI_ISL_443431,"Department of Pathology, University of Cambridge",Wellcome Sanger Institute for the COVID-19 Genomics UK Consortium,Luke W Meredith et al
EPI_ISL_443437,"Department of Pathology, University of Cambridge",Wellcome Sanger Institute for the COVID-19 Genomics UK Consortium,Luke W Meredith et al
EPI_ISL_443612,"Department of Pathology, University of Cambridge",Wellcome Sanger Institute for the COVID-19 Genomics UK Consortium,Luke W Meredith et al
EPI_ISL_443627,"Department of Pathology, University of Cambridge",Wellcome Sanger Institute for the COVID-19 Genomics UK Consortium,Luke W Meredith et al
EPI_ISL_443634,"Department of Pathology, University of Cambridge",Wellcome Sanger Institute for the COVID-19 Genomics UK Consortium,Luke W Meredith et al
EPI_ISL_443522,"Department of Pathology, University of Cambridge",Wellcome Sanger Institute for the COVID-19 Genomics UK Consortium,Luke W Meredith et al
EPI_ISL_443605,"Department of Pathology, University of Cambridge",Wellcome Sanger Institute for the COVID-19 Genomics UK Consortium,Luke W Meredith et al
EPI_ISL_443401,"Department of Pathology, University of Cambridge",Wellcome Sanger Institute for the COVID-19 Genomics UK Consortium,Luke W Meredith et al
EPI_ISL_443402,"Department of Pathology, University of Cambridge",Wellcome Sanger Institute for the COVID-19 Genomics UK Consortium,Luke W Meredith et al
EPI_ISL_443654,"Department of Pathology, University of Cambridge",Wellcome Sanger Institute for the COVID-19 Genomics UK Consortium,Luke W Meredith et al
EPI_ISL_443386,"Department of Pathology, University of Cambridge",Wellcome Sanger Institute for the COVID-19 Genomics UK Consortium,Luke W Meredith et al
EPI_ISL_443433,"Department of Pathology, University of Cambridge",Wellcome Sanger Institute for the COVID-19 Genomics UK Consortium,Luke W Meredith et al
EPI_ISL_443550,"Department of Pathology, University of Cambridge",Wellcome Sanger Institute for the COVID-19 Genomics UK Consortium,Luke W Meredith et al
EPI_ISL_443548,"Department of Pathology, University of Cambridge",Wellcome Sanger Institute for the COVID-19 Genomics UK Consortium,Luke W Meredith et al
EPI_ISL_443561,"Department of Pathology, University of Cambridge",Wellcome Sanger Institute for the COVID-19 Genomics UK Consortium,Luke W Meredith et al
EPI_ISL_443622,"Department of Pathology, University of Cambridge",Wellcome Sanger Institute for the COVID-19 Genomics UK Consortium,Luke W Meredith et al
EPI_ISL_443582,"Department of Pathology, University of Cambridge",Wellcome Sanger Institute for the COVID-19 Genomics UK Consortium,Luke W Meredith et al
EPI_ISL_443575,"Department of Pathology, University of Cambridge",Wellcome Sanger Institute for the COVID-19 Genomics UK Consortium,Luke W Meredith et al
EPI_ISL_443619,"Department of Pathology, University of Cambridge",Wellcome Sanger Institute for the COVID-19 Genomics UK Consortium,Luke W Meredith et al
EPI_ISL_443490,"Department of Pathology, University of Cambridge",Wellcome Sanger Institute for the COVID-19 Genomics UK Consortium,Luke W Meredith et al
EPI_ISL_443650,"Department of Pathology, University of Cambridge",Wellcome Sanger Institute for the COVID-19 Genomics UK Consortium,Luke W Meredith et al
EPI_ISL_443429,"Department of Pathology, University of Cambridge",Wellcome Sanger Institute for the COVID-19 Genomics UK Consortium,Luke W Meredith et al
EPI_ISL_443509,"Department of Pathology, University of Cambridge",Wellcome Sanger Institute for the COVID-19 Genomics UK Consortium,Luke W Meredith et al
EPI_ISL_443398,"Department of Pathology, University of Cambridge",Wellcome Sanger Institute for the COVID-19 Genomics UK Consortium,Luke W Meredith et al
EPI_ISL_443485,"Department of Pathology, University of Cambridge",Wellcome Sanger Institute for the COVID-19 Genomics UK Consortium,Luke W Meredith et al
EPI_ISL_443551,"Department of Pathology, University of Cambridge",Wellcome Sanger Institute for the COVID-19 Genomics UK Consortium,Luke W Meredith et al
EPI_ISL_443615,"Department of Pathology, University of Cambridge",Wellcome Sanger Institute for the COVID-19 Genomics UK Consortium,Luke W Meredith et al
EPI_ISL_443685,"Department of Pathology, University of Cambridge",Wellcome Sanger Institute for the COVID-19 Genomics UK Consortium,Luke W Meredith et al
EPI_ISL_443618,"Department of Pathology, University of Cambridge",Wellcome Sanger Institute for the COVID-19 Genomics UK Consortium,Luke W Meredith et al
EPI_ISL_443396,"Department of Pathology, University of Cambridge",Wellcome Sanger Institute for the COVID-19 Genomics UK Consortium,Luke W Meredith et al
EPI_ISL_443513,"Department of Pathology, University of Cambridge",Wellcome Sanger Institute for the COVID-19 Genomics UK Consortium,Luke W Meredith et al
EPI_ISL_443595,"Department of Pathology, University of Cambridge",Wellcome Sanger Institute for the COVID-19 Genomics UK Consortium,Luke W Meredith et al
EPI_ISL_443651,"Department of Pathology, University of Cambridge",Wellcome Sanger Institute for the COVID-19 Genomics UK Consortium,Luke W Meredith et al
EPI_ISL_443440,"Department of Pathology, University of Cambridge",Wellcome Sanger Institute for the COVID-19 Genomics UK Consortium,Luke W Meredith et al
EPI_ISL_443516,"Department of Pathology, University of Cambridge",Wellcome Sanger Institute for the COVID-19 Genomics UK Consortium,Luke W Meredith et al
EPI_ISL_443642,"Department of Pathology, University of Cambridge",Wellcome Sanger Institute for the COVID-19 Genomics UK Consortium,Luke W Meredith et al
EPI_ISL_443416,"Department of Pathology, University of Cambridge",Wellcome Sanger Institute for the COVID-19 Genomics UK Consortium,Luke W Meredith et al
EPI_ISL_443478,"Department of Pathology, University of Cambridge",Wellcome Sanger Institute for the COVID-19 Genomics UK Consortium,Luke W Meredith et al
EPI_ISL_443557,"Department of Pathology, University of Cambridge",Wellcome Sanger Institute for the COVID-19 Genomics UK Consortium,Luke W Meredith et al
EPI_ISL_443415,"Department of Pathology, University of Cambridge",Wellcome Sanger Institute for the COVID-19 Genomics UK Consortium,Luke W Meredith et al
EPI_ISL_443664,"Department of Pathology, University of Cambridge",Wellcome Sanger Institute for the COVID-19 Genomics UK Consortium,Luke W Meredith et al
EPI_ISL_443473,"Department of Pathology, University of Cambridge",Wellcome Sanger Institute for the COVID-19 Genomics UK Consortium,Luke W Meredith et al
EPI_ISL_443512,"Department of Pathology, University of Cambridge",Wellcome Sanger Institute for the COVID-19 Genomics UK Consortium,Luke W Meredith et al
EPI_ISL_443527,"Department of Pathology, University of Cambridge",Wellcome Sanger Institute for the COVID-19 Genomics UK Consortium,Luke W Meredith et al
EPI_ISL_443479,"Department of Pathology, University of Cambridge",Wellcome Sanger Institute for the COVID-19 Genomics UK Consortium,Luke W Meredith et al
EPI_ISL_443571,"Department of Pathology, University of Cambridge",Wellcome Sanger Institute for the COVID-19 Genomics UK Consortium,Luke W Meredith et al
EPI_ISL_443638,"Department of Pathology, University of Cambridge",Wellcome Sanger Institute for the COVID-19 Genomics UK Consortium,Luke W Meredith et al
EPI_ISL_438681,"Department of Pathology, University of Cambridge",COVID-19 Genomics UK (COG-UK) Consortium,Luke W Meredith et al
EPI_ISL_443606,"Department of Pathology, University of Cambridge",Wellcome Sanger Institute for the COVID-19 Genomics UK Consortium,Luke W Meredith et al
EPI_ISL_443395,"Department of Pathology, University of Cambridge",Wellcome Sanger Institute for the COVID-19 Genomics UK Consortium,Luke W Meredith et al
EPI_ISL_443447,"Department of Pathology, University of Cambridge",Wellcome Sanger Institute for the COVID-19 Genomics UK Consortium,Luke W Meredith et al
EPI_ISL_443608,"Department of Pathology, University of Cambridge",Wellcome Sanger Institute for the COVID-19 Genomics UK Consortium,Luke W Meredith et al
EPI_ISL_443455,"Department of Pathology, University of Cambridge",Wellcome Sanger Institute for the COVID-19 Genomics UK Consortium,Luke W Meredith et al
EPI_ISL_443462,"Department of Pathology, University of Cambridge",Wellcome Sanger Institute for the COVID-19 Genomics UK Consortium,Luke W Meredith et al
EPI_ISL_443444,"Department of Pathology, University of Cambridge",Wellcome Sanger Institute for the COVID-19 Genomics UK Consortium,Luke W Meredith et al
EPI_ISL_443422,"Department of Pathology, University of Cambridge",Wellcome Sanger Institute for the COVID-19 Genomics UK Consortium,Luke W Meredith et al
EPI_ISL_443463,"Department of Pathology, University of Cambridge",Wellcome Sanger Institute for the COVID-19 Genomics UK Consortium,Luke W Meredith et al
EPI_ISL_443432,"Department of Pathology, University of Cambridge",Wellcome Sanger Institute for the COVID-19 Genomics UK Consortium,Luke W Meredith et al
EPI_ISL_443492,"Department of Pathology, University of Cambridge",Wellcome Sanger Institute for the COVID-19 Genomics UK Consortium,Luke W Meredith et al
EPI_ISL_443394,"Department of Pathology, University of Cambridge",Wellcome Sanger Institute for the COVID-19 Genomics UK Consortium,Luke W Meredith et al
EPI_ISL_470353,"Department of Pathology, University of Cambridge",Wellcome Sanger Institute for the COVID-19 Genomics UK Consortium,Luke W Meredith et al
EPI_ISL_443393,"Department of Pathology, University of Cambridge",Wellcome Sanger Institute for the COVID-19 Genomics UK Consortium,Luke W Meredith et al
EPI_ISL_443532,"Department of Pathology, University of Cambridge",Wellcome Sanger Institute for the COVID-19 Genomics UK Consortium,Luke W Meredith et al
EPI_ISL_443617,"Department of Pathology, University of Cambridge",Wellcome Sanger Institute for the COVID-19 Genomics UK Consortium,Luke W Meredith et al
EPI_ISL_443384,"Department of Pathology, University of Cambridge",Wellcome Sanger Institute for the COVID-19 Genomics UK Consortium,Luke W Meredith et al
EPI_ISL_443397,"Department of Pathology, University of Cambridge",Wellcome Sanger Institute for the COVID-19 Genomics UK Consortium,Luke W Meredith et al
EPI_ISL_443636,"Department of Pathology, University of Cambridge",Wellcome Sanger Institute for the COVID-19 Genomics UK Consortium,Luke W Meredith et al
EPI_ISL_443523,"Department of Pathology, University of Cambridge",Wellcome Sanger Institute for the COVID-19 Genomics UK Consortium,Luke W Meredith et al
EPI_ISL_443543,"Department of Pathology, University of Cambridge",Wellcome Sanger Institute for the COVID-19 Genomics UK Consortium,Luke W Meredith et al
EPI_ISL_443494,"Department of Pathology, University of Cambridge",Wellcome Sanger Institute for the COVID-19 Genomics UK Consortium,Luke W Meredith et al
EPI_ISL_443435,"Department of Pathology, University of Cambridge",Wellcome Sanger Institute for the COVID-19 Genomics UK Consortium,Luke W Meredith et al
EPI_ISL_443607,"Department of Pathology, University of Cambridge",Wellcome Sanger Institute for the COVID-19 Genomics UK Consortium,Luke W Meredith et al
EPI_ISL_443474,"Department of Pathology, University of Cambridge",Wellcome Sanger Institute for the COVID-19 Genomics UK Consortium,Luke W Meredith et al
EPI_ISL_443477,"Department of Pathology, University of Cambridge",Wellcome Sanger Institute for the COVID-19 Genomics UK Consortium,Luke W Meredith et al
EPI_ISL_443643,"Department of Pathology, University of Cambridge",Wellcome Sanger Institute for the COVID-19 Genomics UK Consortium,Luke W Meredith et al
EPI_ISL_443436,"Department of Pathology, University of Cambridge",Wellcome Sanger Institute for the COVID-19 Genomics UK Consortium,Luke W Meredith et al
EPI_ISL_443446,"Department of Pathology, University of Cambridge",Wellcome Sanger Institute for the COVID-19 Genomics UK Consortium,Luke W Meredith et al
EPI_ISL_443665,"Department of Pathology, University of Cambridge",Wellcome Sanger Institute for the COVID-19 Genomics UK Consortium,Luke W Meredith et al
EPI_ISL_443572,"Department of Pathology, University of Cambridge",Wellcome Sanger Institute for the COVID-19 Genomics UK Consortium,Luke W Meredith et al
EPI_ISL_443594,"Department of Pathology, University of Cambridge",Wellcome Sanger Institute for the COVID-19 Genomics UK Consortium,Luke W Meredith et al
EPI_ISL_443470,"Department of Pathology, University of Cambridge",Wellcome Sanger Institute for the COVID-19 Genomics UK Consortium,Luke W Meredith et al
EPI_ISL_443573,"Department of Pathology, University of Cambridge",Wellcome Sanger Institute for the COVID-19 Genomics UK Consortium,Luke W Meredith et al
EPI_ISL_443678,"Department of Pathology, University of Cambridge",Wellcome Sanger Institute for the COVID-19 Genomics UK Consortium,Luke W Meredith et al
EPI_ISL_443568,"Department of Pathology, University of Cambridge",Wellcome Sanger Institute for the COVID-19 Genomics UK Consortium,Luke W Meredith et al
EPI_ISL_443610,"Department of Pathology, University of Cambridge",Wellcome Sanger Institute for the COVID-19 Genomics UK Consortium,Luke W Meredith et al
EPI_ISL_443391,"Department of Pathology, University of Cambridge",Wellcome Sanger Institute for the COVID-19 Genomics UK Consortium,Luke W Meredith et al
EPI_ISL_443453,"Department of Pathology, University of Cambridge",Wellcome Sanger Institute for the COVID-19 Genomics UK Consortium,Luke W Meredith et al
EPI_ISL_443598,"Department of Pathology, University of Cambridge",Wellcome Sanger Institute for the COVID-19 Genomics UK Consortium,Luke W Meredith et al
EPI_ISL_443549,"Department of Pathology, University of Cambridge",Wellcome Sanger Institute for the COVID-19 Genomics UK Consortium,Luke W Meredith et al
EPI_ISL_443409,"Department of Pathology, University of Cambridge",Wellcome Sanger Institute for the COVID-19 Genomics UK Consortium,Luke W Meredith et al
EPI_ISL_443348,"Department of Pathology, University of Cambridge",Wellcome Sanger Institute for the COVID-19 Genomics UK Consortium,Luke W Meredith et al
EPI_ISL_443351,"Department of Pathology, University of Cambridge",Wellcome Sanger Institute for the COVID-19 Genomics UK Consortium,Luke W Meredith et al
EPI_ISL_443383,"Department of Pathology, University of Cambridge",Wellcome Sanger Institute for the COVID-19 Genomics UK Consortium,Luke W Meredith et al
EPI_ISL_443323,"Department of Pathology, University of Cambridge",Wellcome Sanger Institute for the COVID-19 Genomics UK Consortium,Luke W Meredith et al
EPI_ISL_443379,"Department of Pathology, University of Cambridge",Wellcome Sanger Institute for the COVID-19 Genomics UK Consortium,Luke W Meredith et al
EPI_ISL_443359,"Department of Pathology, University of Cambridge",Wellcome Sanger Institute for the COVID-19 Genomics UK Consortium,Luke W Meredith et al
EPI_ISL_443378,"Department of Pathology, University of Cambridge",Wellcome Sanger Institute for the COVID-19 Genomics UK Consortium,Luke W Meredith et al
EPI_ISL_443318,"Department of Pathology, University of Cambridge",Wellcome Sanger Institute for the COVID-19 Genomics UK Consortium,Luke W Meredith et al
EPI_ISL_443337,"Department of Pathology, University of Cambridge",Wellcome Sanger Institute for the COVID-19 Genomics UK Consortium,Luke W Meredith et al
EPI_ISL_443369,"Department of Pathology, University of Cambridge",Wellcome Sanger Institute for the COVID-19 Genomics UK Consortium,Luke W Meredith et al
EPI_ISL_443324,"Department of Pathology, University of Cambridge",Wellcome Sanger Institute for the COVID-19 Genomics UK Consortium,Luke W Meredith et al
EPI_ISL_443334,"Department of Pathology, University of Cambridge",Wellcome Sanger Institute for the COVID-19 Genomics UK Consortium,Luke W Meredith et al
EPI_ISL_443377,"Department of Pathology, University of Cambridge",Wellcome Sanger Institute for the COVID-19 Genomics UK Consortium,Luke W Meredith et al
EPI_ISL_443593,"Department of Pathology, University of Cambridge",Wellcome Sanger Institute for the COVID-19 Genomics UK Consortium,Luke W Meredith et al
EPI_ISL_443354,"Department of Pathology, University of Cambridge",Wellcome Sanger Institute for the COVID-19 Genomics UK Consortium,Luke W Meredith et al
EPI_ISL_470354,"Department of Pathology, University of Cambridge",Wellcome Sanger Institute for the COVID-19 Genomics UK Consortium,Luke W Meredith et al
EPI_ISL_443361,"Department of Pathology, University of Cambridge",Wellcome Sanger Institute for the COVID-19 Genomics UK Consortium,Luke W Meredith et al
EPI_ISL_443331,"Department of Pathology, University of Cambridge",Wellcome Sanger Institute for the COVID-19 Genomics UK Consortium,Luke W Meredith et al
EPI_ISL_443380,"Department of Pathology, University of Cambridge",Wellcome Sanger Institute for the COVID-19 Genomics UK Consortium,Luke W Meredith et al
EPI_ISL_443338,"Department of Pathology, University of Cambridge",Wellcome Sanger Institute for the COVID-19 Genomics UK Consortium,Luke W Meredith et al
EPI_ISL_443329,"Department of Pathology, University of Cambridge",Wellcome Sanger Institute for the COVID-19 Genomics UK Consortium,Luke W Meredith et al
EPI_ISL_443347,"Department of Pathology, University of Cambridge",Wellcome Sanger Institute for the COVID-19 Genomics UK Consortium,Luke W Meredith et al
EPI_ISL_443340,"Department of Pathology, University of Cambridge",Wellcome Sanger Institute for the COVID-19 Genomics UK Consortium,Luke W Meredith et al
EPI_ISL_443365,"Department of Pathology, University of Cambridge",Wellcome Sanger Institute for the COVID-19 Genomics UK Consortium,Luke W Meredith et al
EPI_ISL_443342,"Department of Pathology, University of Cambridge",Wellcome Sanger Institute for the COVID-19 Genomics UK Consortium,Luke W Meredith et al
EPI_ISL_443364,"Department of Pathology, University of Cambridge",Wellcome Sanger Institute for the COVID-19 Genomics UK Consortium,Luke W Meredith et al
EPI_ISL_443332,"Department of Pathology, University of Cambridge",Wellcome Sanger Institute for the COVID-19 Genomics UK Consortium,Luke W Meredith et al
EPI_ISL_443336,"Department of Pathology, University of Cambridge",Wellcome Sanger Institute for the COVID-19 Genomics UK Consortium,Luke W Meredith et al
EPI_ISL_470355,"Department of Pathology, University of Cambridge",Wellcome Sanger Institute for the COVID-19 Genomics UK Consortium,Luke W Meredith et al
EPI_ISL_443319,"Department of Pathology, University of Cambridge",Wellcome Sanger Institute for the COVID-19 Genomics UK Consortium,Luke W Meredith et al
EPI_ISL_443345,"Department of Pathology, University of Cambridge",Wellcome Sanger Institute for the COVID-19 Genomics UK Consortium,Luke W Meredith et al
EPI_ISL_443344,"Department of Pathology, University of Cambridge",Wellcome Sanger Institute for the COVID-19 Genomics UK Consortium,Luke W Meredith et al
EPI_ISL_443349,"Department of Pathology, University of Cambridge",Wellcome Sanger Institute for the COVID-19 Genomics UK Consortium,Luke W Meredith et al
EPI_ISL_443368,"Department of Pathology, University of Cambridge",Wellcome Sanger Institute for the COVID-19 Genomics UK Consortium,Luke W Meredith et al
EPI_ISL_443343,"Department of Pathology, University of Cambridge",Wellcome Sanger Institute for the COVID-19 Genomics UK Consortium,Luke W Meredith et al
EPI_ISL_443360,"Department of Pathology, University of Cambridge",Wellcome Sanger Institute for the COVID-19 Genomics UK Consortium,Luke W Meredith et al
EPI_ISL_443375,"Department of Pathology, University of Cambridge",Wellcome Sanger Institute for the COVID-19 Genomics UK Consortium,Luke W Meredith et al
EPI_ISL_443357,"Department of Pathology, University of Cambridge",Wellcome Sanger Institute for the COVID-19 Genomics UK Consortium,Luke W Meredith et al
EPI_ISL_443376,"Department of Pathology, University of Cambridge",Wellcome Sanger Institute for the COVID-19 Genomics UK Consortium,Luke W Meredith et al
EPI_ISL_443374,"Department of Pathology, University of Cambridge",Wellcome Sanger Institute for the COVID-19 Genomics UK Consortium,Luke W Meredith et al
EPI_ISL_443358,"Department of Pathology, University of Cambridge",Wellcome Sanger Institute for the COVID-19 Genomics UK Consortium,Luke W Meredith et al
EPI_ISL_443328,"Department of Pathology, University of Cambridge",Wellcome Sanger Institute for the COVID-19 Genomics UK Consortium,Luke W Meredith et al
EPI_ISL_443350,"Department of Pathology, University of Cambridge",Wellcome Sanger Institute for the COVID-19 Genomics UK Consortium,Luke W Meredith et al
EPI_ISL_443352,"Department of Pathology, University of Cambridge",Wellcome Sanger Institute for the COVID-19 Genomics UK Consortium,Luke W Meredith et al
EPI_ISL_443339,"Department of Pathology, University of Cambridge",Wellcome Sanger Institute for the COVID-19 Genomics UK Consortium,Luke W Meredith et al
EPI_ISL_443371,"Department of Pathology, University of Cambridge",Wellcome Sanger Institute for the COVID-19 Genomics UK Consortium,Luke W Meredith et al
EPI_ISL_443325,"Department of Pathology, University of Cambridge",Wellcome Sanger Institute for the COVID-19 Genomics UK Consortium,Luke W Meredith et al
EPI_ISL_443372,"Department of Pathology, University of Cambridge",Wellcome Sanger Institute for the COVID-19 Genomics UK Consortium,Luke W Meredith et al
EPI_ISL_438682,"Department of Pathology, University of Cambridge",COVID-19 Genomics UK (COG-UK) Consortium,Luke W Meredith et al
EPI_ISL_438683,"Department of Pathology, University of Cambridge",COVID-19 Genomics UK (COG-UK) Consortium,Luke W Meredith et al
EPI_ISL_438684,"Department of Pathology, University of Cambridge",COVID-19 Genomics UK (COG-UK) Consortium,Luke W Meredith et al
EPI_ISL_477819,"Department of Pathology, University of Cambridge",COVID-19 Genomics UK (COG-UK) Consortium,Luke W Meredith et al
EPI_ISL_438686,"Department of Pathology, University of Cambridge",COVID-19 Genomics UK (COG-UK) Consortium,Luke W Meredith et al
EPI_ISL_438687,"Department of Pathology, University of Cambridge",COVID-19 Genomics UK (COG-UK) Consortium,Luke W Meredith et al
EPI_ISL_438688,"Department of Pathology, University of Cambridge",COVID-19 Genomics UK (COG-UK) Consortium,Luke W Meredith et al
EPI_ISL_438689,"Department of Pathology, University of Cambridge",COVID-19 Genomics UK (COG-UK) Consortium,Luke W Meredith et al
EPI_ISL_438690,"Department of Pathology, University of Cambridge",COVID-19 Genomics UK (COG-UK) Consortium,Luke W Meredith et al
EPI_ISL_438691,"Department of Pathology, University of Cambridge",COVID-19 Genomics UK (COG-UK) Consortium,Luke W Meredith et al
EPI_ISL_438692,"Department of Pathology, University of Cambridge",COVID-19 Genomics UK (COG-UK) Consortium,Luke W Meredith et al
EPI_ISL_438693,"Department of Pathology, University of Cambridge",COVID-19 Genomics UK (COG-UK) Consortium,Luke W Meredith et al
EPI_ISL_438694,"Department of Pathology, University of Cambridge",COVID-19 Genomics UK (COG-UK) Consortium,Luke W Meredith et al
EPI_ISL_438695,"Department of Pathology, University of Cambridge",COVID-19 Genomics UK (COG-UK) Consortium,Luke W Meredith et al
EPI_ISL_438696,"Department of Pathology, University of Cambridge",COVID-19 Genomics UK (COG-UK) Consortium,Luke W Meredith et al
EPI_ISL_438697,"Department of Pathology, University of Cambridge",COVID-19 Genomics UK (COG-UK) Consortium,Luke W Meredith et al
EPI_ISL_438698,"Department of Pathology, University of Cambridge",COVID-19 Genomics UK (COG-UK) Consortium,Luke W Meredith et al
EPI_ISL_438703,"Department of Pathology, University of Cambridge",COVID-19 Genomics UK (COG-UK) Consortium,Luke W Meredith et al
EPI_ISL_438704,"Department of Pathology, University of Cambridge",COVID-19 Genomics UK (COG-UK) Consortium,Luke W Meredith et al
EPI_ISL_438707,"Department of Pathology, University of Cambridge",COVID-19 Genomics UK (COG-UK) Consortium,Luke W Meredith et al
EPI_ISL_438708,"Department of Pathology, University of Cambridge",COVID-19 Genomics UK (COG-UK) Consortium,Luke W Meredith et al
EPI_ISL_438709,"Department of Pathology, University of Cambridge",COVID-19 Genomics UK (COG-UK) Consortium,Luke W Meredith et al
EPI_ISL_438710,"Department of Pathology, University of Cambridge",COVID-19 Genomics UK (COG-UK) Consortium,Luke W Meredith et al
EPI_ISL_438711,"Department of Pathology, University of Cambridge",COVID-19 Genomics UK (COG-UK) Consortium,Luke W Meredith et al
EPI_ISL_438712,"Department of Pathology, University of Cambridge",COVID-19 Genomics UK (COG-UK) Consortium,Luke W Meredith et al
EPI_ISL_438713,"Department of Pathology, University of Cambridge",COVID-19 Genomics UK (COG-UK) Consortium,Luke W Meredith et al
EPI_ISL_438715,"Department of Pathology, University of Cambridge",COVID-19 Genomics UK (COG-UK) Consortium,Luke W Meredith et al
EPI_ISL_438716,"Department of Pathology, University of Cambridge",COVID-19 Genomics UK (COG-UK) Consortium,Luke W Meredith et al
EPI_ISL_438717,"Department of Pathology, University of Cambridge",COVID-19 Genomics UK (COG-UK) Consortium,Luke W Meredith et al
EPI_ISL_438718,"Department of Pathology, University of Cambridge",COVID-19 Genomics UK (COG-UK) Consortium,Luke W Meredith et al
EPI_ISL_438720,"Department of Pathology, University of Cambridge",COVID-19 Genomics UK (COG-UK) Consortium,Luke W Meredith et al
EPI_ISL_438722,"Department of Pathology, University of Cambridge",COVID-19 Genomics UK (COG-UK) Consortium,Luke W Meredith et al
EPI_ISL_438724,"Department of Pathology, University of Cambridge",COVID-19 Genomics UK (COG-UK) Consortium,Luke W Meredith et al
EPI_ISL_438725,"Department of Pathology, University of Cambridge",COVID-19 Genomics UK (COG-UK) Consortium,Luke W Meredith et al
EPI_ISL_438726,"Department of Pathology, University of Cambridge",COVID-19 Genomics UK (COG-UK) Consortium,Luke W Meredith et al
EPI_ISL_438727,"Department of Pathology, University of Cambridge",COVID-19 Genomics UK (COG-UK) Consortium,Luke W Meredith et al
EPI_ISL_438729,"Department of Pathology, University of Cambridge",COVID-19 Genomics UK (COG-UK) Consortium,Luke W Meredith et al
EPI_ISL_438730,"Department of Pathology, University of Cambridge",COVID-19 Genomics UK (COG-UK) Consortium,Luke W Meredith et al
EPI_ISL_438731,"Department of Pathology, University of Cambridge",COVID-19 Genomics UK (COG-UK) Consortium,Luke W Meredith et al
EPI_ISL_438732,"Department of Pathology, University of Cambridge",COVID-19 Genomics UK (COG-UK) Consortium,Luke W Meredith et al
EPI_ISL_438734,"Department of Pathology, University of Cambridge",COVID-19 Genomics UK (COG-UK) Consortium,Luke W Meredith et al
EPI_ISL_438735,"Department of Pathology, University of Cambridge",COVID-19 Genomics UK (COG-UK) Consortium,Luke W Meredith et al
EPI_ISL_438736,"Department of Pathology, University of Cambridge",COVID-19 Genomics UK (COG-UK) Consortium,Luke W Meredith et al
EPI_ISL_438737,"Department of Pathology, University of Cambridge",COVID-19 Genomics UK (COG-UK) Consortium,Luke W Meredith et al
EPI_ISL_438738,"Department of Pathology, University of Cambridge",COVID-19 Genomics UK (COG-UK) Consortium,Luke W Meredith et al
EPI_ISL_438739,"Department of Pathology, University of Cambridge",COVID-19 Genomics UK (COG-UK) Consortium,Luke W Meredith et al
EPI_ISL_438741,"Department of Pathology, University of Cambridge",COVID-19 Genomics UK (COG-UK) Consortium,Luke W Meredith et al
EPI_ISL_443480,"Department of Pathology, University of Cambridge",Wellcome Sanger Institute for the COVID-19 Genomics UK Consortium,Luke W Meredith et al
EPI_ISL_443412,"Department of Pathology, University of Cambridge",Wellcome Sanger Institute for the COVID-19 Genomics UK Consortium,Luke W Meredith et al
EPI_ISL_443565,"Department of Pathology, University of Cambridge",Wellcome Sanger Institute for the COVID-19 Genomics UK Consortium,Luke W Meredith et al
EPI_ISL_443454,"Department of Pathology, University of Cambridge",Wellcome Sanger Institute for the COVID-19 Genomics UK Consortium,Luke W Meredith et al
EPI_ISL_443633,"Department of Pathology, University of Cambridge",Wellcome Sanger Institute for the COVID-19 Genomics UK Consortium,Luke W Meredith et al
EPI_ISL_443564,"Department of Pathology, University of Cambridge",Wellcome Sanger Institute for the COVID-19 Genomics UK Consortium,Luke W Meredith et al
EPI_ISL_443451,"Department of Pathology, University of Cambridge",Wellcome Sanger Institute for the COVID-19 Genomics UK Consortium,Luke W Meredith et al
EPI_ISL_443476,"Department of Pathology, University of Cambridge",Wellcome Sanger Institute for the COVID-19 Genomics UK Consortium,Luke W Meredith et al
EPI_ISL_443621,"Department of Pathology, University of Cambridge",Wellcome Sanger Institute for the COVID-19 Genomics UK Consortium,Luke W Meredith et al
EPI_ISL_443484,"Department of Pathology, University of Cambridge",Wellcome Sanger Institute for the COVID-19 Genomics UK Consortium,Luke W Meredith et al
EPI_ISL_443460,"Department of Pathology, University of Cambridge",Wellcome Sanger Institute for the COVID-19 Genomics UK Consortium,Luke W Meredith et al
EPI_ISL_443518,"Department of Pathology, University of Cambridge",Wellcome Sanger Institute for the COVID-19 Genomics UK Consortium,Luke W Meredith et al
EPI_ISL_443489,"Department of Pathology, University of Cambridge",Wellcome Sanger Institute for the COVID-19 Genomics UK Consortium,Luke W Meredith et al
EPI_ISL_443623,"Department of Pathology, University of Cambridge",Wellcome Sanger Institute for the COVID-19 Genomics UK Consortium,Luke W Meredith et al
EPI_ISL_443553,"Department of Pathology, University of Cambridge",Wellcome Sanger Institute for the COVID-19 Genomics UK Consortium,Luke W Meredith et al
EPI_ISL_443614,"Department of Pathology, University of Cambridge",Wellcome Sanger Institute for the COVID-19 Genomics UK Consortium,Luke W Meredith et al
EPI_ISL_443418,"Department of Pathology, University of Cambridge",Wellcome Sanger Institute for the COVID-19 Genomics UK Consortium,Luke W Meredith et al
EPI_ISL_443679,"Department of Pathology, University of Cambridge",Wellcome Sanger Institute for the COVID-19 Genomics UK Consortium,Luke W Meredith et al
EPI_ISL_443667,"Department of Pathology, University of Cambridge",Wellcome Sanger Institute for the COVID-19 Genomics UK Consortium,Luke W Meredith et al
EPI_ISL_443537,"Department of Pathology, University of Cambridge",Wellcome Sanger Institute for the COVID-19 Genomics UK Consortium,Luke W Meredith et al
EPI_ISL_443574,"Department of Pathology, University of Cambridge",Wellcome Sanger Institute for the COVID-19 Genomics UK Consortium,Luke W Meredith et al
EPI_ISL_443445,"Department of Pathology, University of Cambridge",Wellcome Sanger Institute for the COVID-19 Genomics UK Consortium,Luke W Meredith et al
EPI_ISL_443403,"Department of Pathology, University of Cambridge",Wellcome Sanger Institute for the COVID-19 Genomics UK Consortium,Luke W Meredith et al
EPI_ISL_443539,"Department of Pathology, University of Cambridge",Wellcome Sanger Institute for the COVID-19 Genomics UK Consortium,Luke W Meredith et al
EPI_ISL_443566,"Department of Pathology, University of Cambridge",Wellcome Sanger Institute for the COVID-19 Genomics UK Consortium,Luke W Meredith et al
EPI_ISL_443602,"Department of Pathology, University of Cambridge",Wellcome Sanger Institute for the COVID-19 Genomics UK Consortium,Luke W Meredith et al
EPI_ISL_443632,"Department of Pathology, University of Cambridge",Wellcome Sanger Institute for the COVID-19 Genomics UK Consortium,Luke W Meredith et al
EPI_ISL_443434,"Department of Pathology, University of Cambridge",Wellcome Sanger Institute for the COVID-19 Genomics UK Consortium,Luke W Meredith et al
EPI_ISL_443469,"Department of Pathology, University of Cambridge",Wellcome Sanger Institute for the COVID-19 Genomics UK Consortium,Luke W Meredith et al
EPI_ISL_443580,"Department of Pathology, University of Cambridge",Wellcome Sanger Institute for the COVID-19 Genomics UK Consortium,Luke W Meredith et al
EPI_ISL_443639,"Department of Pathology, University of Cambridge",Wellcome Sanger Institute for the COVID-19 Genomics UK Consortium,Luke W Meredith et al
EPI_ISL_443589,"Department of Pathology, University of Cambridge",Wellcome Sanger Institute for the COVID-19 Genomics UK Consortium,Luke W Meredith et al
EPI_ISL_443534,"Department of Pathology, University of Cambridge",Wellcome Sanger Institute for the COVID-19 Genomics UK Consortium,Luke W Meredith et al
EPI_ISL_443620,"Department of Pathology, University of Cambridge",Wellcome Sanger Institute for the COVID-19 Genomics UK Consortium,Luke W Meredith et al
EPI_ISL_443584,"Department of Pathology, University of Cambridge",Wellcome Sanger Institute for the COVID-19 Genomics UK Consortium,Luke W Meredith et al
EPI_ISL_443505,"Department of Pathology, University of Cambridge",Wellcome Sanger Institute for the COVID-19 Genomics UK Consortium,Luke W Meredith et al
EPI_ISL_443547,"Department of Pathology, University of Cambridge",Wellcome Sanger Institute for the COVID-19 Genomics UK Consortium,Luke W Meredith et al
EPI_ISL_443511,"Department of Pathology, University of Cambridge",Wellcome Sanger Institute for the COVID-19 Genomics UK Consortium,Luke W Meredith et al
EPI_ISL_443544,"Department of Pathology, University of Cambridge",Wellcome Sanger Institute for the COVID-19 Genomics UK Consortium,Luke W Meredith et al
EPI_ISL_443660,"Department of Pathology, University of Cambridge",Wellcome Sanger Institute for the COVID-19 Genomics UK Consortium,Luke W Meredith et al
EPI_ISL_443675,"Department of Pathology, University of Cambridge",Wellcome Sanger Institute for the COVID-19 Genomics UK Consortium,Luke W Meredith et al
EPI_ISL_443525,"Department of Pathology, University of Cambridge",Wellcome Sanger Institute for the COVID-19 Genomics UK Consortium,Luke W Meredith et al
EPI_ISL_443406,"Department of Pathology, University of Cambridge",Wellcome Sanger Institute for the COVID-19 Genomics UK Consortium,Luke W Meredith et al
EPI_ISL_443658,"Department of Pathology, University of Cambridge",Wellcome Sanger Institute for the COVID-19 Genomics UK Consortium,Luke W Meredith et al
EPI_ISL_443616,"Department of Pathology, University of Cambridge",Wellcome Sanger Institute for the COVID-19 Genomics UK Consortium,Luke W Meredith et al
EPI_ISL_443668,"Department of Pathology, University of Cambridge",Wellcome Sanger Institute for the COVID-19 Genomics UK Consortium,Luke W Meredith et al
EPI_ISL_443419,"Department of Pathology, University of Cambridge",Wellcome Sanger Institute for the COVID-19 Genomics UK Consortium,Luke W Meredith et al
EPI_ISL_443519,"Department of Pathology, University of Cambridge",Wellcome Sanger Institute for the COVID-19 Genomics UK Consortium,Luke W Meredith et al
EPI_ISL_443520,"Department of Pathology, University of Cambridge",Wellcome Sanger Institute for the COVID-19 Genomics UK Consortium,Luke W Meredith et al
EPI_ISL_443648,"Department of Pathology, University of Cambridge",Wellcome Sanger Institute for the COVID-19 Genomics UK Consortium,Luke W Meredith et al
EPI_ISL_438743,"Department of Pathology, University of Cambridge",COVID-19 Genomics UK (COG-UK) Consortium,Luke W Meredith et al
EPI_ISL_438744,"Department of Pathology, University of Cambridge",COVID-19 Genomics UK (COG-UK) Consortium,Luke W Meredith et al
EPI_ISL_438745,"Department of Pathology, University of Cambridge",COVID-19 Genomics UK (COG-UK) Consortium,Luke W Meredith et al
EPI_ISL_438746,"Department of Pathology, University of Cambridge",COVID-19 Genomics UK (COG-UK) Consortium,Luke W Meredith et al
EPI_ISL_438747,"Department of Pathology, University of Cambridge",COVID-19 Genomics UK (COG-UK) Consortium,Luke W Meredith et al
EPI_ISL_440492,"Department of Pathology, University of Cambridge",Wellcome Sanger Institute for the COVID-19 Genomics UK Consortium,Luke W Meredith et al
EPI_ISL_440538,"Department of Pathology, University of Cambridge",Wellcome Sanger Institute for the COVID-19 Genomics UK Consortium,Luke W Meredith et al
EPI_ISL_440509,"Department of Pathology, University of Cambridge",Wellcome Sanger Institute for the COVID-19 Genomics UK Consortium,Luke W Meredith et al
EPI_ISL_440534,"Department of Pathology, University of Cambridge",Wellcome Sanger Institute for the COVID-19 Genomics UK Consortium,Luke W Meredith et al
EPI_ISL_440540,"Department of Pathology, University of Cambridge",Wellcome Sanger Institute for the COVID-19 Genomics UK Consortium,Luke W Meredith et al
EPI_ISL_440484,"Department of Pathology, University of Cambridge",Wellcome Sanger Institute for the COVID-19 Genomics UK Consortium,Luke W Meredith et al
EPI_ISL_440495,"Department of Pathology, University of Cambridge",Wellcome Sanger Institute for the COVID-19 Genomics UK Consortium,Luke W Meredith et al
EPI_ISL_440486,"Department of Pathology, University of Cambridge",Wellcome Sanger Institute for the COVID-19 Genomics UK Consortium,Luke W Meredith et al
EPI_ISL_440483,"Department of Pathology, University of Cambridge",Wellcome Sanger Institute for the COVID-19 Genomics UK Consortium,Luke W Meredith et al
EPI_ISL_440514,"Department of Pathology, University of Cambridge",Wellcome Sanger Institute for the COVID-19 Genomics UK Consortium,Luke W Meredith et al
EPI_ISL_440506,"Department of Pathology, University of Cambridge",Wellcome Sanger Institute for the COVID-19 Genomics UK Consortium,Luke W Meredith et al
EPI_ISL_440548,"Department of Pathology, University of Cambridge",Wellcome Sanger Institute for the COVID-19 Genomics UK Consortium,Luke W Meredith et al
EPI_ISL_440494,"Department of Pathology, University of Cambridge",Wellcome Sanger Institute for the COVID-19 Genomics UK Consortium,Luke W Meredith et al
EPI_ISL_440475,"Department of Pathology, University of Cambridge",Wellcome Sanger Institute for the COVID-19 Genomics UK Consortium,Luke W Meredith et al
EPI_ISL_440504,"Department of Pathology, University of Cambridge",Wellcome Sanger Institute for the COVID-19 Genomics UK Consortium,Luke W Meredith et al
EPI_ISL_440521,"Department of Pathology, University of Cambridge",Wellcome Sanger Institute for the COVID-19 Genomics UK Consortium,Luke W Meredith et al
EPI_ISL_440507,"Department of Pathology, University of Cambridge",Wellcome Sanger Institute for the COVID-19 Genomics UK Consortium,Luke W Meredith et al
EPI_ISL_440518,"Department of Pathology, University of Cambridge",Wellcome Sanger Institute for the COVID-19 Genomics UK Consortium,Luke W Meredith et al
EPI_ISL_440500,"Department of Pathology, University of Cambridge",Wellcome Sanger Institute for the COVID-19 Genomics UK Consortium,Luke W Meredith et al
EPI_ISL_440512,"Department of Pathology, University of Cambridge",Wellcome Sanger Institute for the COVID-19 Genomics UK Consortium,Luke W Meredith et al
EPI_ISL_440532,"Department of Pathology, University of Cambridge",Wellcome Sanger Institute for the COVID-19 Genomics UK Consortium,Luke W Meredith et al
EPI_ISL_440491,"Department of Pathology, University of Cambridge",Wellcome Sanger Institute for the COVID-19 Genomics UK Consortium,Luke W Meredith et al
EPI_ISL_440481,"Department of Pathology, University of Cambridge",Wellcome Sanger Institute for the COVID-19 Genomics UK Consortium,Luke W Meredith et al
EPI_ISL_440535,"Department of Pathology, University of Cambridge",Wellcome Sanger Institute for the COVID-19 Genomics UK Consortium,Luke W Meredith et al
EPI_ISL_440474,"Department of Pathology, University of Cambridge",Wellcome Sanger Institute for the COVID-19 Genomics UK Consortium,Luke W Meredith et al
EPI_ISL_440550,"Department of Pathology, University of Cambridge",Wellcome Sanger Institute for the COVID-19 Genomics UK Consortium,Luke W Meredith et al
EPI_ISL_440517,"Department of Pathology, University of Cambridge",Wellcome Sanger Institute for the COVID-19 Genomics UK Consortium,Luke W Meredith et al
EPI_ISL_440497,"Department of Pathology, University of Cambridge",Wellcome Sanger Institute for the COVID-19 Genomics UK Consortium,Luke W Meredith et al
EPI_ISL_440520,"Department of Pathology, University of Cambridge",Wellcome Sanger Institute for the COVID-19 Genomics UK Consortium,Luke W Meredith et al
EPI_ISL_440496,"Department of Pathology, University of Cambridge",Wellcome Sanger Institute for the COVID-19 Genomics UK Consortium,Luke W Meredith et al
EPI_ISL_440502,"Department of Pathology, University of Cambridge",Wellcome Sanger Institute for the COVID-19 Genomics UK Consortium,Luke W Meredith et al
EPI_ISL_440536,"Department of Pathology, University of Cambridge",Wellcome Sanger Institute for the COVID-19 Genomics UK Consortium,Luke W Meredith et al
EPI_ISL_440543,"Department of Pathology, University of Cambridge",Wellcome Sanger Institute for the COVID-19 Genomics UK Consortium,Luke W Meredith et al
EPI_ISL_440482,"Department of Pathology, University of Cambridge",Wellcome Sanger Institute for the COVID-19 Genomics UK Consortium,Luke W Meredith et al
EPI_ISL_440530,"Department of Pathology, University of Cambridge",Wellcome Sanger Institute for the COVID-19 Genomics UK Consortium,Luke W Meredith et al
EPI_ISL_440476,"Department of Pathology, University of Cambridge",Wellcome Sanger Institute for the COVID-19 Genomics UK Consortium,Luke W Meredith et al
EPI_ISL_440533,"Department of Pathology, University of Cambridge",Wellcome Sanger Institute for the COVID-19 Genomics UK Consortium,Luke W Meredith et al
EPI_ISL_440478,"Department of Pathology, University of Cambridge",Wellcome Sanger Institute for the COVID-19 Genomics UK Consortium,Luke W Meredith et al
EPI_ISL_440522,"Department of Pathology, University of Cambridge",Wellcome Sanger Institute for the COVID-19 Genomics UK Consortium,Luke W Meredith et al
EPI_ISL_440505,"Department of Pathology, University of Cambridge",Wellcome Sanger Institute for the COVID-19 Genomics UK Consortium,Luke W Meredith et al
EPI_ISL_440493,"Department of Pathology, University of Cambridge",Wellcome Sanger Institute for the COVID-19 Genomics UK Consortium,Luke W Meredith et al
EPI_ISL_440519,"Department of Pathology, University of Cambridge",Wellcome Sanger Institute for the COVID-19 Genomics UK Consortium,Luke W Meredith et al
EPI_ISL_440545,"Department of Pathology, University of Cambridge",Wellcome Sanger Institute for the COVID-19 Genomics UK Consortium,Luke W Meredith et al
EPI_ISL_440487,"Department of Pathology, University of Cambridge",Wellcome Sanger Institute for the COVID-19 Genomics UK Consortium,Luke W Meredith et al
EPI_ISL_440501,"Department of Pathology, University of Cambridge",Wellcome Sanger Institute for the COVID-19 Genomics UK Consortium,Luke W Meredith et al
EPI_ISL_440523,"Department of Pathology, University of Cambridge",Wellcome Sanger Institute for the COVID-19 Genomics UK Consortium,Luke W Meredith et al
EPI_ISL_440552,"Department of Pathology, University of Cambridge",Wellcome Sanger Institute for the COVID-19 Genomics UK Consortium,Luke W Meredith et al
EPI_ISL_440477,"Department of Pathology, University of Cambridge",Wellcome Sanger Institute for the COVID-19 Genomics UK Consortium,Luke W Meredith et al
EPI_ISL_440480,"Department of Pathology, University of Cambridge",Wellcome Sanger Institute for the COVID-19 Genomics UK Consortium,Luke W Meredith et al
EPI_ISL_440528,"Department of Pathology, University of Cambridge",Wellcome Sanger Institute for the COVID-19 Genomics UK Consortium,Luke W Meredith et al
EPI_ISL_440541,"Department of Pathology, University of Cambridge",Wellcome Sanger Institute for the COVID-19 Genomics UK Consortium,Luke W Meredith et al
EPI_ISL_440551,"Department of Pathology, University of Cambridge",Wellcome Sanger Institute for the COVID-19 Genomics UK Consortium,Luke W Meredith et al
EPI_ISL_440525,"Department of Pathology, University of Cambridge",Wellcome Sanger Institute for the COVID-19 Genomics UK Consortium,Luke W Meredith et al
EPI_ISL_440553,"Department of Pathology, University of Cambridge",Wellcome Sanger Institute for the COVID-19 Genomics UK Consortium,Luke W Meredith et al
EPI_ISL_440516,"Department of Pathology, University of Cambridge",Wellcome Sanger Institute for the COVID-19 Genomics UK Consortium,Luke W Meredith et al
EPI_ISL_440527,"Department of Pathology, University of Cambridge",Wellcome Sanger Institute for the COVID-19 Genomics UK Consortium,Luke W Meredith et al
EPI_ISL_440489,"Department of Pathology, University of Cambridge",Wellcome Sanger Institute for the COVID-19 Genomics UK Consortium,Luke W Meredith et al
EPI_ISL_440485,"Department of Pathology, University of Cambridge",Wellcome Sanger Institute for the COVID-19 Genomics UK Consortium,Luke W Meredith et al
EPI_ISL_440526,"Department of Pathology, University of Cambridge",Wellcome Sanger Institute for the COVID-19 Genomics UK Consortium,Luke W Meredith et al
EPI_ISL_440515,"Department of Pathology, University of Cambridge",Wellcome Sanger Institute for the COVID-19 Genomics UK Consortium,Luke W Meredith et al
EPI_ISL_440503,"Department of Pathology, University of Cambridge",Wellcome Sanger Institute for the COVID-19 Genomics UK Consortium,Luke W Meredith et al
EPI_ISL_440508,"Department of Pathology, University of Cambridge",Wellcome Sanger Institute for the COVID-19 Genomics UK Consortium,Luke W Meredith et al
EPI_ISL_440549,"Department of Pathology, University of Cambridge",Wellcome Sanger Institute for the COVID-19 Genomics UK Consortium,Luke W Meredith et al
EPI_ISL_440539,"Department of Pathology, University of Cambridge",Wellcome Sanger Institute for the COVID-19 Genomics UK Consortium,Luke W Meredith et al
EPI_ISL_440510,"Department of Pathology, University of Cambridge",Wellcome Sanger Institute for the COVID-19 Genomics UK Consortium,Luke W Meredith et al
EPI_ISL_440547,"Department of Pathology, University of Cambridge",Wellcome Sanger Institute for the COVID-19 Genomics UK Consortium,Luke W Meredith et al
EPI_ISL_440529,"Department of Pathology, University of Cambridge",Wellcome Sanger Institute for the COVID-19 Genomics UK Consortium,Luke W Meredith et al
EPI_ISL_440542,"Department of Pathology, University of Cambridge",Wellcome Sanger Institute for the COVID-19 Genomics UK Consortium,Luke W Meredith et al
EPI_ISL_440511,"Department of Pathology, University of Cambridge",Wellcome Sanger Institute for the COVID-19 Genomics UK Consortium,Luke W Meredith et al
EPI_ISL_440466,"Department of Pathology, University of Cambridge",Wellcome Sanger Institute for the COVID-19 Genomics UK Consortium,Luke W Meredith et al
EPI_ISL_440470,"Department of Pathology, University of Cambridge",Wellcome Sanger Institute for the COVID-19 Genomics UK Consortium,Luke W Meredith et al
EPI_ISL_440460,"Department of Pathology, University of Cambridge",Wellcome Sanger Institute for the COVID-19 Genomics UK Consortium,Luke W Meredith et al
EPI_ISL_440439,"Department of Pathology, University of Cambridge",Wellcome Sanger Institute for the COVID-19 Genomics UK Consortium,Luke W Meredith et al
EPI_ISL_440459,"Department of Pathology, University of Cambridge",Wellcome Sanger Institute for the COVID-19 Genomics UK Consortium,Luke W Meredith et al
EPI_ISL_440444,"Department of Pathology, University of Cambridge",Wellcome Sanger Institute for the COVID-19 Genomics UK Consortium,Luke W Meredith et al
EPI_ISL_440469,"Department of Pathology, University of Cambridge",Wellcome Sanger Institute for the COVID-19 Genomics UK Consortium,Luke W Meredith et al
EPI_ISL_440462,"Department of Pathology, University of Cambridge",Wellcome Sanger Institute for the COVID-19 Genomics UK Consortium,Luke W Meredith et al
EPI_ISL_440445,"Department of Pathology, University of Cambridge",Wellcome Sanger Institute for the COVID-19 Genomics UK Consortium,Luke W Meredith et al
EPI_ISL_440440,"Department of Pathology, University of Cambridge",Wellcome Sanger Institute for the COVID-19 Genomics UK Consortium,Luke W Meredith et al
EPI_ISL_440452,"Department of Pathology, University of Cambridge",Wellcome Sanger Institute for the COVID-19 Genomics UK Consortium,Luke W Meredith et al
EPI_ISL_440448,"Department of Pathology, University of Cambridge",Wellcome Sanger Institute for the COVID-19 Genomics UK Consortium,Luke W Meredith et al
EPI_ISL_440451,"Department of Pathology, University of Cambridge",Wellcome Sanger Institute for the COVID-19 Genomics UK Consortium,Luke W Meredith et al
EPI_ISL_440464,"Department of Pathology, University of Cambridge",Wellcome Sanger Institute for the COVID-19 Genomics UK Consortium,Luke W Meredith et al
EPI_ISL_440443,"Department of Pathology, University of Cambridge",Wellcome Sanger Institute for the COVID-19 Genomics UK Consortium,Luke W Meredith et al
EPI_ISL_457024,University of Exeter,COVID-19 Genomics UK (COG-UK) Consortium,Ben Temperton et al
EPI_ISL_457025,University of Exeter,COVID-19 Genomics UK (COG-UK) Consortium,Ben Temperton et al
EPI_ISL_457027,University of Exeter,COVID-19 Genomics UK (COG-UK) Consortium,Ben Temperton et al
EPI_ISL_457028,University of Exeter,COVID-19 Genomics UK (COG-UK) Consortium,Ben Temperton et al
EPI_ISL_457029,University of Exeter,COVID-19 Genomics UK (COG-UK) Consortium,Ben Temperton et al
EPI_ISL_457030,University of Exeter,COVID-19 Genomics UK (COG-UK) Consortium,Ben Temperton et al
EPI_ISL_457031,University of Exeter,COVID-19 Genomics UK (COG-UK) Consortium,Ben Temperton et al
EPI_ISL_457032,University of Exeter,COVID-19 Genomics UK (COG-UK) Consortium,Ben Temperton et al
EPI_ISL_457033,University of Exeter,COVID-19 Genomics UK (COG-UK) Consortium,Ben Temperton et al
EPI_ISL_457034,University of Exeter,COVID-19 Genomics UK (COG-UK) Consortium,Ben Temperton et al
EPI_ISL_457035,University of Exeter,COVID-19 Genomics UK (COG-UK) Consortium,Ben Temperton et al
EPI_ISL_457036,University of Exeter,COVID-19 Genomics UK (COG-UK) Consortium,Ben Temperton et al
EPI_ISL_457037,University of Exeter,COVID-19 Genomics UK (COG-UK) Consortium,Ben Temperton et al
EPI_ISL_457038,University of Exeter,COVID-19 Genomics UK (COG-UK) Consortium,Ben Temperton et al
EPI_ISL_457039,University of Exeter,COVID-19 Genomics UK (COG-UK) Consortium,Ben Temperton et al
EPI_ISL_457040,University of Exeter,COVID-19 Genomics UK (COG-UK) Consortium,Ben Temperton et al
EPI_ISL_457041,University of Exeter,COVID-19 Genomics UK (COG-UK) Consortium,Ben Temperton et al
EPI_ISL_457042,University of Exeter,COVID-19 Genomics UK (COG-UK) Consortium,Ben Temperton et al
EPI_ISL_457043,University of Exeter,COVID-19 Genomics UK (COG-UK) Consortium,Ben Temperton et al
EPI_ISL_457044,University of Exeter,COVID-19 Genomics UK (COG-UK) Consortium,Ben Temperton et al
EPI_ISL_457045,University of Exeter,COVID-19 Genomics UK (COG-UK) Consortium,Ben Temperton et al
EPI_ISL_457046,University of Exeter,COVID-19 Genomics UK (COG-UK) Consortium,Ben Temperton et al
EPI_ISL_457047,University of Exeter,COVID-19 Genomics UK (COG-UK) Consortium,Ben Temperton et al
EPI_ISL_457048,University of Exeter,COVID-19 Genomics UK (COG-UK) Consortium,Ben Temperton et al
EPI_ISL_457049,University of Exeter,COVID-19 Genomics UK (COG-UK) Consortium,Ben Temperton et al
EPI_ISL_457050,University of Exeter,COVID-19 Genomics UK (COG-UK) Consortium,Ben Temperton et al
EPI_ISL_457051,University of Exeter,COVID-19 Genomics UK (COG-UK) Consortium,Ben Temperton et al
EPI_ISL_457052,University of Exeter,COVID-19 Genomics UK (COG-UK) Consortium,Ben Temperton et al
EPI_ISL_457053,University of Exeter,COVID-19 Genomics UK (COG-UK) Consortium,Ben Temperton et al
EPI_ISL_457054,University of Exeter,COVID-19 Genomics UK (COG-UK) Consortium,Ben Temperton et al
EPI_ISL_457055,University of Exeter,COVID-19 Genomics UK (COG-UK) Consortium,Ben Temperton et al
EPI_ISL_457056,University of Exeter,COVID-19 Genomics UK (COG-UK) Consortium,Ben Temperton et al
EPI_ISL_457057,University of Exeter,COVID-19 Genomics UK (COG-UK) Consortium,Ben Temperton et al
EPI_ISL_457058,University of Exeter,COVID-19 Genomics UK (COG-UK) Consortium,Ben Temperton et al
EPI_ISL_457059,University of Exeter,COVID-19 Genomics UK (COG-UK) Consortium,Ben Temperton et al
EPI_ISL_457060,University of Exeter,COVID-19 Genomics UK (COG-UK) Consortium,Ben Temperton et al
EPI_ISL_457061,University of Exeter,COVID-19 Genomics UK (COG-UK) Consortium,Ben Temperton et al
EPI_ISL_457062,University of Exeter,COVID-19 Genomics UK (COG-UK) Consortium,Ben Temperton et al
EPI_ISL_457064,University of Exeter,COVID-19 Genomics UK (COG-UK) Consortium,Ben Temperton et al
EPI_ISL_457065,University of Exeter,COVID-19 Genomics UK (COG-UK) Consortium,Ben Temperton et al
EPI_ISL_457066,University of Exeter,COVID-19 Genomics UK (COG-UK) Consortium,Ben Temperton et al
EPI_ISL_457067,University of Exeter,COVID-19 Genomics UK (COG-UK) Consortium,Ben Temperton et al
EPI_ISL_457069,University of Exeter,COVID-19 Genomics UK (COG-UK) Consortium,Ben Temperton et al
EPI_ISL_457070,University of Exeter,COVID-19 Genomics UK (COG-UK) Consortium,Ben Temperton et al
EPI_ISL_457071,University of Exeter,COVID-19 Genomics UK (COG-UK) Consortium,Ben Temperton et al
EPI_ISL_457073,University of Exeter,COVID-19 Genomics UK (COG-UK) Consortium,Ben Temperton et al
EPI_ISL_457074,University of Exeter,COVID-19 Genomics UK (COG-UK) Consortium,Ben Temperton et al
EPI_ISL_457075,University of Exeter,COVID-19 Genomics UK (COG-UK) Consortium,Ben Temperton et al
EPI_ISL_457076,University of Exeter,COVID-19 Genomics UK (COG-UK) Consortium,Ben Temperton et al
EPI_ISL_457077,University of Exeter,COVID-19 Genomics UK (COG-UK) Consortium,Ben Temperton et al
EPI_ISL_457078,University of Exeter,COVID-19 Genomics UK (COG-UK) Consortium,Ben Temperton et al
EPI_ISL_457079,University of Exeter,COVID-19 Genomics UK (COG-UK) Consortium,Ben Temperton et al
EPI_ISL_457080,University of Exeter,COVID-19 Genomics UK (COG-UK) Consortium,Ben Temperton et al
EPI_ISL_457081,University of Exeter,COVID-19 Genomics UK (COG-UK) Consortium,Ben Temperton et al
EPI_ISL_478274,University of Exeter,COVID-19 Genomics UK (COG-UK) Consortium,Ben Temperton et al
EPI_ISL_457083,University of Exeter,COVID-19 Genomics UK (COG-UK) Consortium,Ben Temperton et al
EPI_ISL_457085,University of Exeter,COVID-19 Genomics UK (COG-UK) Consortium,Ben Temperton et al
EPI_ISL_457086,University of Exeter,COVID-19 Genomics UK (COG-UK) Consortium,Ben Temperton et al
EPI_ISL_457087,University of Exeter,COVID-19 Genomics UK (COG-UK) Consortium,Ben Temperton et al
EPI_ISL_457088,University of Exeter,COVID-19 Genomics UK (COG-UK) Consortium,Ben Temperton et al
EPI_ISL_457089,University of Exeter,COVID-19 Genomics UK (COG-UK) Consortium,Ben Temperton et al
EPI_ISL_457090,University of Exeter,COVID-19 Genomics UK (COG-UK) Consortium,Ben Temperton et al
EPI_ISL_457091,University of Exeter,COVID-19 Genomics UK (COG-UK) Consortium,Ben Temperton et al
EPI_ISL_478275,University of Exeter,COVID-19 Genomics UK (COG-UK) Consortium,Ben Temperton et al
EPI_ISL_457092,University of Exeter,COVID-19 Genomics UK (COG-UK) Consortium,Ben Temperton et al
EPI_ISL_457093,University of Exeter,COVID-19 Genomics UK (COG-UK) Consortium,Ben Temperton et al
EPI_ISL_457094,University of Exeter,COVID-19 Genomics UK (COG-UK) Consortium,Ben Temperton et al
EPI_ISL_457095,University of Exeter,COVID-19 Genomics UK (COG-UK) Consortium,Ben Temperton et al
EPI_ISL_457096,University of Exeter,COVID-19 Genomics UK (COG-UK) Consortium,Ben Temperton et al
EPI_ISL_457097,University of Exeter,COVID-19 Genomics UK (COG-UK) Consortium,Ben Temperton et al
EPI_ISL_457098,University of Exeter,COVID-19 Genomics UK (COG-UK) Consortium,Ben Temperton et al
EPI_ISL_457099,University of Exeter,COVID-19 Genomics UK (COG-UK) Consortium,Ben Temperton et al
EPI_ISL_457101,University of Exeter,COVID-19 Genomics UK (COG-UK) Consortium,Ben Temperton et al
EPI_ISL_457102,University of Exeter,COVID-19 Genomics UK (COG-UK) Consortium,Ben Temperton et al
EPI_ISL_457103,University of Exeter,COVID-19 Genomics UK (COG-UK) Consortium,Ben Temperton et al
EPI_ISL_457104,University of Exeter,COVID-19 Genomics UK (COG-UK) Consortium,Ben Temperton et al
EPI_ISL_457105,University of Exeter,COVID-19 Genomics UK (COG-UK) Consortium,Ben Temperton et al
EPI_ISL_457106,University of Exeter,COVID-19 Genomics UK (COG-UK) Consortium,Ben Temperton et al
EPI_ISL_457107,University of Exeter,COVID-19 Genomics UK (COG-UK) Consortium,Ben Temperton et al
EPI_ISL_457108,University of Exeter,COVID-19 Genomics UK (COG-UK) Consortium,Ben Temperton et al
EPI_ISL_457109,University of Exeter,COVID-19 Genomics UK (COG-UK) Consortium,Ben Temperton et al
EPI_ISL_478276,University of Exeter,COVID-19 Genomics UK (COG-UK) Consortium,Ben Temperton et al
EPI_ISL_457111,University of Exeter,COVID-19 Genomics UK (COG-UK) Consortium,Ben Temperton et al
EPI_ISL_457112,University of Exeter,COVID-19 Genomics UK (COG-UK) Consortium,Ben Temperton et al
EPI_ISL_457113,University of Exeter,COVID-19 Genomics UK (COG-UK) Consortium,Ben Temperton et al
EPI_ISL_457114,University of Exeter,COVID-19 Genomics UK (COG-UK) Consortium,Ben Temperton et al
EPI_ISL_457115,University of Exeter,COVID-19 Genomics UK (COG-UK) Consortium,Ben Temperton et al
EPI_ISL_457116,University of Exeter,COVID-19 Genomics UK (COG-UK) Consortium,Ben Temperton et al
EPI_ISL_457117,University of Exeter,COVID-19 Genomics UK (COG-UK) Consortium,Ben Temperton et al
EPI_ISL_478277,University of Exeter,COVID-19 Genomics UK (COG-UK) Consortium,Ben Temperton et al
EPI_ISL_457119,University of Exeter,COVID-19 Genomics UK (COG-UK) Consortium,Ben Temperton et al
EPI_ISL_457121,University of Exeter,COVID-19 Genomics UK (COG-UK) Consortium,Ben Temperton et al
EPI_ISL_457122,University of Exeter,COVID-19 Genomics UK (COG-UK) Consortium,Ben Temperton et al
EPI_ISL_457123,University of Exeter,COVID-19 Genomics UK (COG-UK) Consortium,Ben Temperton et al
EPI_ISL_457124,University of Exeter,COVID-19 Genomics UK (COG-UK) Consortium,Ben Temperton et al
EPI_ISL_457126,University of Exeter,COVID-19 Genomics UK (COG-UK) Consortium,Ben Temperton et al
EPI_ISL_457127,University of Exeter,COVID-19 Genomics UK (COG-UK) Consortium,Ben Temperton et al
EPI_ISL_457128,University of Exeter,COVID-19 Genomics UK (COG-UK) Consortium,Ben Temperton et al
EPI_ISL_457129,University of Exeter,COVID-19 Genomics UK (COG-UK) Consortium,Ben Temperton et al
EPI_ISL_457130,University of Exeter,COVID-19 Genomics UK (COG-UK) Consortium,Ben Temperton et al
EPI_ISL_457131,University of Exeter,COVID-19 Genomics UK (COG-UK) Consortium,Ben Temperton et al
EPI_ISL_457132,University of Exeter,COVID-19 Genomics UK (COG-UK) Consortium,Ben Temperton et al
EPI_ISL_457133,University of Exeter,COVID-19 Genomics UK (COG-UK) Consortium,Ben Temperton et al
EPI_ISL_457134,University of Exeter,COVID-19 Genomics UK (COG-UK) Consortium,Ben Temperton et al
EPI_ISL_457135,University of Exeter,COVID-19 Genomics UK (COG-UK) Consortium,Ben Temperton et al
EPI_ISL_457136,University of Exeter,COVID-19 Genomics UK (COG-UK) Consortium,Ben Temperton et al
EPI_ISL_457137,University of Exeter,COVID-19 Genomics UK (COG-UK) Consortium,Ben Temperton et al
EPI_ISL_457138,University of Exeter,COVID-19 Genomics UK (COG-UK) Consortium,Ben Temperton et al
EPI_ISL_457139,University of Exeter,COVID-19 Genomics UK (COG-UK) Consortium,Ben Temperton et al
EPI_ISL_457140,University of Exeter,COVID-19 Genomics UK (COG-UK) Consortium,Ben Temperton et al
EPI_ISL_457141,University of Exeter,COVID-19 Genomics UK (COG-UK) Consortium,Ben Temperton et al
EPI_ISL_457142,University of Exeter,COVID-19 Genomics UK (COG-UK) Consortium,Ben Temperton et al
EPI_ISL_457143,University of Exeter,COVID-19 Genomics UK (COG-UK) Consortium,Ben Temperton et al
EPI_ISL_457144,University of Exeter,COVID-19 Genomics UK (COG-UK) Consortium,Ben Temperton et al
EPI_ISL_457145,University of Exeter,COVID-19 Genomics UK (COG-UK) Consortium,Ben Temperton et al
EPI_ISL_457146,University of Exeter,COVID-19 Genomics UK (COG-UK) Consortium,Ben Temperton et al
EPI_ISL_457147,University of Exeter,COVID-19 Genomics UK (COG-UK) Consortium,Ben Temperton et al
EPI_ISL_457148,University of Exeter,COVID-19 Genomics UK (COG-UK) Consortium,Ben Temperton et al
EPI_ISL_457149,University of Exeter,COVID-19 Genomics UK (COG-UK) Consortium,Ben Temperton et al
EPI_ISL_457150,University of Exeter,COVID-19 Genomics UK (COG-UK) Consortium,Ben Temperton et al
EPI_ISL_457151,University of Exeter,COVID-19 Genomics UK (COG-UK) Consortium,Ben Temperton et al
EPI_ISL_457152,University of Exeter,COVID-19 Genomics UK (COG-UK) Consortium,Ben Temperton et al
EPI_ISL_457153,University of Exeter,COVID-19 Genomics UK (COG-UK) Consortium,Ben Temperton et al
EPI_ISL_457154,University of Exeter,COVID-19 Genomics UK (COG-UK) Consortium,Ben Temperton et al
EPI_ISL_457155,University of Exeter,COVID-19 Genomics UK (COG-UK) Consortium,Ben Temperton et al
EPI_ISL_457156,University of Exeter,COVID-19 Genomics UK (COG-UK) Consortium,Ben Temperton et al
EPI_ISL_457157,University of Exeter,COVID-19 Genomics UK (COG-UK) Consortium,Ben Temperton et al
EPI_ISL_457159,University of Exeter,COVID-19 Genomics UK (COG-UK) Consortium,Ben Temperton et al
EPI_ISL_457160,University of Exeter,COVID-19 Genomics UK (COG-UK) Consortium,Ben Temperton et al
EPI_ISL_457161,University of Exeter,COVID-19 Genomics UK (COG-UK) Consortium,Ben Temperton et al
EPI_ISL_457162,University of Exeter,COVID-19 Genomics UK (COG-UK) Consortium,Ben Temperton et al
EPI_ISL_457163,University of Exeter,COVID-19 Genomics UK (COG-UK) Consortium,Ben Temperton et al
EPI_ISL_478278,University of Exeter,COVID-19 Genomics UK (COG-UK) Consortium,Ben Temperton et al
EPI_ISL_457164,University of Exeter,COVID-19 Genomics UK (COG-UK) Consortium,Ben Temperton et al
EPI_ISL_457165,University of Exeter,COVID-19 Genomics UK (COG-UK) Consortium,Ben Temperton et al
EPI_ISL_457166,University of Exeter,COVID-19 Genomics UK (COG-UK) Consortium,Ben Temperton et al
EPI_ISL_457167,University of Exeter,COVID-19 Genomics UK (COG-UK) Consortium,Ben Temperton et al
EPI_ISL_457168,University of Exeter,COVID-19 Genomics UK (COG-UK) Consortium,Ben Temperton et al
EPI_ISL_457169,University of Exeter,COVID-19 Genomics UK (COG-UK) Consortium,Ben Temperton et al
EPI_ISL_457170,University of Exeter,COVID-19 Genomics UK (COG-UK) Consortium,Ben Temperton et al
EPI_ISL_478279,University of Exeter,COVID-19 Genomics UK (COG-UK) Consortium,Ben Temperton et al
EPI_ISL_457171,University of Exeter,COVID-19 Genomics UK (COG-UK) Consortium,Ben Temperton et al
EPI_ISL_457172,University of Exeter,COVID-19 Genomics UK (COG-UK) Consortium,Ben Temperton et al
EPI_ISL_457173,University of Exeter,COVID-19 Genomics UK (COG-UK) Consortium,Ben Temperton et al
EPI_ISL_457174,University of Exeter,COVID-19 Genomics UK (COG-UK) Consortium,Ben Temperton et al
EPI_ISL_457175,University of Exeter,COVID-19 Genomics UK (COG-UK) Consortium,Ben Temperton et al
EPI_ISL_457176,University of Exeter,COVID-19 Genomics UK (COG-UK) Consortium,Ben Temperton et al
EPI_ISL_457177,University of Exeter,COVID-19 Genomics UK (COG-UK) Consortium,Ben Temperton et al
EPI_ISL_457178,University of Exeter,COVID-19 Genomics UK (COG-UK) Consortium,Ben Temperton et al
EPI_ISL_457179,University of Exeter,COVID-19 Genomics UK (COG-UK) Consortium,Ben Temperton et al
EPI_ISL_457180,University of Exeter,COVID-19 Genomics UK (COG-UK) Consortium,Ben Temperton et al
EPI_ISL_457181,University of Exeter,COVID-19 Genomics UK (COG-UK) Consortium,Ben Temperton et al
EPI_ISL_457182,University of Exeter,COVID-19 Genomics UK (COG-UK) Consortium,Ben Temperton et al
EPI_ISL_478280,University of Exeter,COVID-19 Genomics UK (COG-UK) Consortium,Ben Temperton et al
EPI_ISL_457184,University of Exeter,COVID-19 Genomics UK (COG-UK) Consortium,Ben Temperton et al
EPI_ISL_457185,University of Exeter,COVID-19 Genomics UK (COG-UK) Consortium,Ben Temperton et al
EPI_ISL_457186,University of Exeter,COVID-19 Genomics UK (COG-UK) Consortium,Ben Temperton et al
EPI_ISL_457187,University of Exeter,COVID-19 Genomics UK (COG-UK) Consortium,Ben Temperton et al
EPI_ISL_457188,University of Exeter,COVID-19 Genomics UK (COG-UK) Consortium,Ben Temperton et al
EPI_ISL_457189,University of Exeter,COVID-19 Genomics UK (COG-UK) Consortium,Ben Temperton et al
EPI_ISL_478281,University of Exeter,COVID-19 Genomics UK (COG-UK) Consortium,Ben Temperton et al
EPI_ISL_457190,University of Exeter,COVID-19 Genomics UK (COG-UK) Consortium,Ben Temperton et al
EPI_ISL_457191,University of Exeter,COVID-19 Genomics UK (COG-UK) Consortium,Ben Temperton et al
EPI_ISL_457192,University of Exeter,COVID-19 Genomics UK (COG-UK) Consortium,Ben Temperton et al
EPI_ISL_457193,University of Exeter,COVID-19 Genomics UK (COG-UK) Consortium,Ben Temperton et al
EPI_ISL_457194,University of Exeter,COVID-19 Genomics UK (COG-UK) Consortium,Ben Temperton et al
EPI_ISL_457195,University of Exeter,COVID-19 Genomics UK (COG-UK) Consortium,Ben Temperton et al
EPI_ISL_457196,University of Exeter,COVID-19 Genomics UK (COG-UK) Consortium,Ben Temperton et al
EPI_ISL_457197,University of Exeter,COVID-19 Genomics UK (COG-UK) Consortium,Ben Temperton et al
EPI_ISL_457198,University of Exeter,COVID-19 Genomics UK (COG-UK) Consortium,Ben Temperton et al
EPI_ISL_457199,University of Exeter,COVID-19 Genomics UK (COG-UK) Consortium,Ben Temperton et al
EPI_ISL_457200,University of Exeter,COVID-19 Genomics UK (COG-UK) Consortium,Ben Temperton et al
EPI_ISL_457201,University of Exeter,COVID-19 Genomics UK (COG-UK) Consortium,Ben Temperton et al
EPI_ISL_457202,University of Exeter,COVID-19 Genomics UK (COG-UK) Consortium,Ben Temperton et al
EPI_ISL_457203,University of Exeter,COVID-19 Genomics UK (COG-UK) Consortium,Ben Temperton et al
EPI_ISL_457204,University of Exeter,COVID-19 Genomics UK (COG-UK) Consortium,Ben Temperton et al
EPI_ISL_457205,University of Exeter,COVID-19 Genomics UK (COG-UK) Consortium,Ben Temperton et al
EPI_ISL_457206,University of Exeter,COVID-19 Genomics UK (COG-UK) Consortium,Ben Temperton et al
EPI_ISL_457207,University of Exeter,COVID-19 Genomics UK (COG-UK) Consortium,Ben Temperton et al
EPI_ISL_457208,University of Exeter,COVID-19 Genomics UK (COG-UK) Consortium,Ben Temperton et al
EPI_ISL_457209,University of Exeter,COVID-19 Genomics UK (COG-UK) Consortium,Ben Temperton et al
EPI_ISL_457210,University of Exeter,COVID-19 Genomics UK (COG-UK) Consortium,Ben Temperton et al
EPI_ISL_457211,University of Exeter,COVID-19 Genomics UK (COG-UK) Consortium,Ben Temperton et al
EPI_ISL_478282,University of Exeter,COVID-19 Genomics UK (COG-UK) Consortium,Ben Temperton et al
EPI_ISL_457212,University of Exeter,COVID-19 Genomics UK (COG-UK) Consortium,Ben Temperton et al
EPI_ISL_457213,University of Exeter,COVID-19 Genomics UK (COG-UK) Consortium,Ben Temperton et al
EPI_ISL_457214,University of Exeter,COVID-19 Genomics UK (COG-UK) Consortium,Ben Temperton et al
EPI_ISL_457215,University of Exeter,COVID-19 Genomics UK (COG-UK) Consortium,Ben Temperton et al
EPI_ISL_478283,University of Exeter,COVID-19 Genomics UK (COG-UK) Consortium,Ben Temperton et al
EPI_ISL_457216,University of Exeter,COVID-19 Genomics UK (COG-UK) Consortium,Ben Temperton et al
EPI_ISL_457217,University of Exeter,COVID-19 Genomics UK (COG-UK) Consortium,Ben Temperton et al
EPI_ISL_457218,University of Exeter,COVID-19 Genomics UK (COG-UK) Consortium,Ben Temperton et al
EPI_ISL_457219,University of Exeter,COVID-19 Genomics UK (COG-UK) Consortium,Ben Temperton et al
EPI_ISL_457220,University of Exeter,COVID-19 Genomics UK (COG-UK) Consortium,Ben Temperton et al
EPI_ISL_457221,University of Exeter,COVID-19 Genomics UK (COG-UK) Consortium,Ben Temperton et al
EPI_ISL_457222,University of Exeter,COVID-19 Genomics UK (COG-UK) Consortium,Ben Temperton et al
EPI_ISL_457223,University of Exeter,COVID-19 Genomics UK (COG-UK) Consortium,Ben Temperton et al
EPI_ISL_457224,University of Exeter,COVID-19 Genomics UK (COG-UK) Consortium,Ben Temperton et al
EPI_ISL_457225,University of Exeter,COVID-19 Genomics UK (COG-UK) Consortium,Ben Temperton et al
EPI_ISL_478285,University of Exeter,COVID-19 Genomics UK (COG-UK) Consortium,Ben Temperton et al
EPI_ISL_478286,University of Exeter,COVID-19 Genomics UK (COG-UK) Consortium,Ben Temperton et al
EPI_ISL_478287,University of Exeter,COVID-19 Genomics UK (COG-UK) Consortium,Ben Temperton et al
EPI_ISL_457226,University of Exeter,COVID-19 Genomics UK (COG-UK) Consortium,Ben Temperton et al
EPI_ISL_457227,University of Exeter,COVID-19 Genomics UK (COG-UK) Consortium,Ben Temperton et al
EPI_ISL_457228,University of Exeter,COVID-19 Genomics UK (COG-UK) Consortium,Ben Temperton et al
EPI_ISL_457229,University of Exeter,COVID-19 Genomics UK (COG-UK) Consortium,Ben Temperton et al
EPI_ISL_457230,University of Exeter,COVID-19 Genomics UK (COG-UK) Consortium,Ben Temperton et al
EPI_ISL_457232,University of Exeter,COVID-19 Genomics UK (COG-UK) Consortium,Ben Temperton et al
EPI_ISL_457233,University of Exeter,COVID-19 Genomics UK (COG-UK) Consortium,Ben Temperton et al
EPI_ISL_457234,University of Exeter,COVID-19 Genomics UK (COG-UK) Consortium,Ben Temperton et al
EPI_ISL_457235,University of Exeter,COVID-19 Genomics UK (COG-UK) Consortium,Ben Temperton et al
EPI_ISL_457236,University of Exeter,COVID-19 Genomics UK (COG-UK) Consortium,Ben Temperton et al
EPI_ISL_457237,University of Exeter,COVID-19 Genomics UK (COG-UK) Consortium,Ben Temperton et al
EPI_ISL_457238,University of Exeter,COVID-19 Genomics UK (COG-UK) Consortium,Ben Temperton et al
EPI_ISL_457239,University of Exeter,COVID-19 Genomics UK (COG-UK) Consortium,Ben Temperton et al
EPI_ISL_457240,University of Exeter,COVID-19 Genomics UK (COG-UK) Consortium,Ben Temperton et al
EPI_ISL_457241,University of Exeter,COVID-19 Genomics UK (COG-UK) Consortium,Ben Temperton et al
EPI_ISL_457242,University of Exeter,COVID-19 Genomics UK (COG-UK) Consortium,Ben Temperton et al
EPI_ISL_457243,University of Exeter,COVID-19 Genomics UK (COG-UK) Consortium,Ben Temperton et al
EPI_ISL_457244,University of Exeter,COVID-19 Genomics UK (COG-UK) Consortium,Ben Temperton et al
EPI_ISL_457245,University of Exeter,COVID-19 Genomics UK (COG-UK) Consortium,Ben Temperton et al
EPI_ISL_457246,University of Exeter,COVID-19 Genomics UK (COG-UK) Consortium,Ben Temperton et al
EPI_ISL_457247,University of Exeter,COVID-19 Genomics UK (COG-UK) Consortium,Ben Temperton et al
EPI_ISL_457248,University of Exeter,COVID-19 Genomics UK (COG-UK) Consortium,Ben Temperton et al
EPI_ISL_457249,University of Exeter,COVID-19 Genomics UK (COG-UK) Consortium,Ben Temperton et al
EPI_ISL_457250,University of Exeter,COVID-19 Genomics UK (COG-UK) Consortium,Ben Temperton et al
EPI_ISL_457251,University of Exeter,COVID-19 Genomics UK (COG-UK) Consortium,Ben Temperton et al
EPI_ISL_457252,University of Exeter,COVID-19 Genomics UK (COG-UK) Consortium,Ben Temperton et al
EPI_ISL_457253,University of Exeter,COVID-19 Genomics UK (COG-UK) Consortium,Ben Temperton et al
EPI_ISL_457254,University of Exeter,COVID-19 Genomics UK (COG-UK) Consortium,Ben Temperton et al
EPI_ISL_457255,University of Exeter,COVID-19 Genomics UK (COG-UK) Consortium,Ben Temperton et al
EPI_ISL_457256,University of Exeter,COVID-19 Genomics UK (COG-UK) Consortium,Ben Temperton et al
EPI_ISL_457257,University of Exeter,COVID-19 Genomics UK (COG-UK) Consortium,Ben Temperton et al
EPI_ISL_457258,University of Exeter,COVID-19 Genomics UK (COG-UK) Consortium,Ben Temperton et al
EPI_ISL_471911,University of Exeter,COVID-19 Genomics UK (COG-UK) Consortium,Ben Temperton et al
EPI_ISL_471912,University of Exeter,COVID-19 Genomics UK (COG-UK) Consortium,Ben Temperton et al
EPI_ISL_471913,University of Exeter,COVID-19 Genomics UK (COG-UK) Consortium,Ben Temperton et al
EPI_ISL_471914,University of Exeter,COVID-19 Genomics UK (COG-UK) Consortium,Ben Temperton et al
EPI_ISL_471915,University of Exeter,COVID-19 Genomics UK (COG-UK) Consortium,Ben Temperton et al
EPI_ISL_471916,University of Exeter,COVID-19 Genomics UK (COG-UK) Consortium,Ben Temperton et al
EPI_ISL_478288,University of Exeter,COVID-19 Genomics UK (COG-UK) Consortium,Ben Temperton et al
EPI_ISL_471917,University of Exeter,COVID-19 Genomics UK (COG-UK) Consortium,Ben Temperton et al
EPI_ISL_471918,University of Exeter,COVID-19 Genomics UK (COG-UK) Consortium,Ben Temperton et al
EPI_ISL_471919,University of Exeter,COVID-19 Genomics UK (COG-UK) Consortium,Ben Temperton et al
EPI_ISL_471920,University of Exeter,COVID-19 Genomics UK (COG-UK) Consortium,Ben Temperton et al
EPI_ISL_471921,University of Exeter,COVID-19 Genomics UK (COG-UK) Consortium,Ben Temperton et al
EPI_ISL_471922,University of Exeter,COVID-19 Genomics UK (COG-UK) Consortium,Ben Temperton et al
EPI_ISL_471924,University of Exeter,COVID-19 Genomics UK (COG-UK) Consortium,Ben Temperton et al
EPI_ISL_471925,University of Exeter,COVID-19 Genomics UK (COG-UK) Consortium,Ben Temperton et al
EPI_ISL_471926,University of Exeter,COVID-19 Genomics UK (COG-UK) Consortium,Ben Temperton et al
EPI_ISL_471927,University of Exeter,COVID-19 Genomics UK (COG-UK) Consortium,Ben Temperton et al
EPI_ISL_471928,University of Exeter,COVID-19 Genomics UK (COG-UK) Consortium,Ben Temperton et al
EPI_ISL_471929,University of Exeter,COVID-19 Genomics UK (COG-UK) Consortium,Ben Temperton et al
EPI_ISL_471930,University of Exeter,COVID-19 Genomics UK (COG-UK) Consortium,Ben Temperton et al
EPI_ISL_471931,University of Exeter,COVID-19 Genomics UK (COG-UK) Consortium,Ben Temperton et al
EPI_ISL_471932,University of Exeter,COVID-19 Genomics UK (COG-UK) Consortium,Ben Temperton et al
EPI_ISL_471933,University of Exeter,COVID-19 Genomics UK (COG-UK) Consortium,Ben Temperton et al
EPI_ISL_471934,University of Exeter,COVID-19 Genomics UK (COG-UK) Consortium,Ben Temperton et al
EPI_ISL_471935,University of Exeter,COVID-19 Genomics UK (COG-UK) Consortium,Ben Temperton et al
EPI_ISL_471936,University of Exeter,COVID-19 Genomics UK (COG-UK) Consortium,Ben Temperton et al
EPI_ISL_471937,University of Exeter,COVID-19 Genomics UK (COG-UK) Consortium,Ben Temperton et al
EPI_ISL_471938,University of Exeter,COVID-19 Genomics UK (COG-UK) Consortium,Ben Temperton et al
EPI_ISL_471939,University of Exeter,COVID-19 Genomics UK (COG-UK) Consortium,Ben Temperton et al
EPI_ISL_471940,University of Exeter,COVID-19 Genomics UK (COG-UK) Consortium,Ben Temperton et al
EPI_ISL_471941,University of Exeter,COVID-19 Genomics UK (COG-UK) Consortium,Ben Temperton et al
EPI_ISL_471943,University of Exeter,COVID-19 Genomics UK (COG-UK) Consortium,Ben Temperton et al
EPI_ISL_471944,University of Exeter,COVID-19 Genomics UK (COG-UK) Consortium,Ben Temperton et al
EPI_ISL_471945,University of Exeter,COVID-19 Genomics UK (COG-UK) Consortium,Ben Temperton et al
EPI_ISL_471946,University of Exeter,COVID-19 Genomics UK (COG-UK) Consortium,Ben Temperton et al
EPI_ISL_471947,University of Exeter,COVID-19 Genomics UK (COG-UK) Consortium,Ben Temperton et al
EPI_ISL_471948,University of Exeter,COVID-19 Genomics UK (COG-UK) Consortium,Ben Temperton et al
EPI_ISL_471949,University of Exeter,COVID-19 Genomics UK (COG-UK) Consortium,Ben Temperton et al
EPI_ISL_471950,University of Exeter,COVID-19 Genomics UK (COG-UK) Consortium,Ben Temperton et al
EPI_ISL_471951,University of Exeter,COVID-19 Genomics UK (COG-UK) Consortium,Ben Temperton et al
EPI_ISL_471953,University of Exeter,COVID-19 Genomics UK (COG-UK) Consortium,Ben Temperton et al
EPI_ISL_471955,University of Exeter,COVID-19 Genomics UK (COG-UK) Consortium,Ben Temperton et al
EPI_ISL_471956,University of Exeter,COVID-19 Genomics UK (COG-UK) Consortium,Ben Temperton et al
EPI_ISL_471957,University of Exeter,COVID-19 Genomics UK (COG-UK) Consortium,Ben Temperton et al
EPI_ISL_471959,University of Exeter,COVID-19 Genomics UK (COG-UK) Consortium,Ben Temperton et al
EPI_ISL_471960,University of Exeter,COVID-19 Genomics UK (COG-UK) Consortium,Ben Temperton et al
EPI_ISL_471961,University of Exeter,COVID-19 Genomics UK (COG-UK) Consortium,Ben Temperton et al
EPI_ISL_471962,University of Exeter,COVID-19 Genomics UK (COG-UK) Consortium,Ben Temperton et al
EPI_ISL_471963,University of Exeter,COVID-19 Genomics UK (COG-UK) Consortium,Ben Temperton et al
EPI_ISL_471964,University of Exeter,COVID-19 Genomics UK (COG-UK) Consortium,Ben Temperton et al
EPI_ISL_471965,University of Exeter,COVID-19 Genomics UK (COG-UK) Consortium,Ben Temperton et al
EPI_ISL_471966,University of Exeter,COVID-19 Genomics UK (COG-UK) Consortium,Ben Temperton et al
EPI_ISL_471967,University of Exeter,COVID-19 Genomics UK (COG-UK) Consortium,Ben Temperton et al
EPI_ISL_471968,University of Exeter,COVID-19 Genomics UK (COG-UK) Consortium,Ben Temperton et al
EPI_ISL_471969,University of Exeter,COVID-19 Genomics UK (COG-UK) Consortium,Ben Temperton et al
EPI_ISL_471970,University of Exeter,COVID-19 Genomics UK (COG-UK) Consortium,Ben Temperton et al
EPI_ISL_471971,University of Exeter,COVID-19 Genomics UK (COG-UK) Consortium,Ben Temperton et al
EPI_ISL_471972,University of Exeter,COVID-19 Genomics UK (COG-UK) Consortium,Ben Temperton et al
EPI_ISL_471973,University of Exeter,COVID-19 Genomics UK (COG-UK) Consortium,Ben Temperton et al
EPI_ISL_471974,University of Exeter,COVID-19 Genomics UK (COG-UK) Consortium,Ben Temperton et al
EPI_ISL_471975,University of Exeter,COVID-19 Genomics UK (COG-UK) Consortium,Ben Temperton et al
EPI_ISL_471976,University of Exeter,COVID-19 Genomics UK (COG-UK) Consortium,Ben Temperton et al
EPI_ISL_471977,University of Exeter,COVID-19 Genomics UK (COG-UK) Consortium,Ben Temperton et al
EPI_ISL_471978,University of Exeter,COVID-19 Genomics UK (COG-UK) Consortium,Ben Temperton et al
EPI_ISL_471979,University of Exeter,COVID-19 Genomics UK (COG-UK) Consortium,Ben Temperton et al
EPI_ISL_471980,University of Exeter,COVID-19 Genomics UK (COG-UK) Consortium,Ben Temperton et al
EPI_ISL_471981,University of Exeter,COVID-19 Genomics UK (COG-UK) Consortium,Ben Temperton et al
EPI_ISL_471982,University of Exeter,COVID-19 Genomics UK (COG-UK) Consortium,Ben Temperton et al
EPI_ISL_471984,University of Exeter,COVID-19 Genomics UK (COG-UK) Consortium,Ben Temperton et al
EPI_ISL_471985,University of Exeter,COVID-19 Genomics UK (COG-UK) Consortium,Ben Temperton et al
EPI_ISL_471986,University of Exeter,COVID-19 Genomics UK (COG-UK) Consortium,Ben Temperton et al
EPI_ISL_471987,University of Exeter,COVID-19 Genomics UK (COG-UK) Consortium,Ben Temperton et al
EPI_ISL_471988,University of Exeter,COVID-19 Genomics UK (COG-UK) Consortium,Ben Temperton et al
EPI_ISL_471989,University of Exeter,COVID-19 Genomics UK (COG-UK) Consortium,Ben Temperton et al
EPI_ISL_471990,University of Exeter,COVID-19 Genomics UK (COG-UK) Consortium,Ben Temperton et al
EPI_ISL_471991,University of Exeter,COVID-19 Genomics UK (COG-UK) Consortium,Ben Temperton et al
EPI_ISL_471992,University of Exeter,COVID-19 Genomics UK (COG-UK) Consortium,Ben Temperton et al
EPI_ISL_482109,"Microbiology Department, Hereford County Hospital",Wellcome Sanger Institute for the COVID-19 Genomics UK Consortium,Alison Johnson et al
EPI_ISL_482095,"Microbiology Department, Hereford County Hospital",Wellcome Sanger Institute for the COVID-19 Genomics UK Consortium,Alison Johnson et al
EPI_ISL_482079,"Microbiology Department, Hereford County Hospital",Wellcome Sanger Institute for the COVID-19 Genomics UK Consortium,Alison Johnson et al
EPI_ISL_482094,"Microbiology Department, Hereford County Hospital",Wellcome Sanger Institute for the COVID-19 Genomics UK Consortium,Alison Johnson et al
EPI_ISL_482092,"Microbiology Department, Hereford County Hospital",Wellcome Sanger Institute for the COVID-19 Genomics UK Consortium,Alison Johnson et al
EPI_ISL_482088,"Microbiology Department, Hereford County Hospital",Wellcome Sanger Institute for the COVID-19 Genomics UK Consortium,Alison Johnson et al
EPI_ISL_482085,"Microbiology Department, Hereford County Hospital",Wellcome Sanger Institute for the COVID-19 Genomics UK Consortium,Alison Johnson et al
EPI_ISL_482081,"Microbiology Department, Hereford County Hospital",Wellcome Sanger Institute for the COVID-19 Genomics UK Consortium,Alison Johnson et al
EPI_ISL_482117,"Microbiology Department, Hereford County Hospital",Wellcome Sanger Institute for the COVID-19 Genomics UK Consortium,Alison Johnson et al
EPI_ISL_482069,"Microbiology Department, Hereford County Hospital",Wellcome Sanger Institute for the COVID-19 Genomics UK Consortium,Alison Johnson et al
EPI_ISL_482078,"Microbiology Department, Hereford County Hospital",Wellcome Sanger Institute for the COVID-19 Genomics UK Consortium,Alison Johnson et al
EPI_ISL_482111,"Microbiology Department, Hereford County Hospital",Wellcome Sanger Institute for the COVID-19 Genomics UK Consortium,Alison Johnson et al
EPI_ISL_482104,"Microbiology Department, Hereford County Hospital",Wellcome Sanger Institute for the COVID-19 Genomics UK Consortium,Alison Johnson et al
EPI_ISL_482108,"Microbiology Department, Hereford County Hospital",Wellcome Sanger Institute for the COVID-19 Genomics UK Consortium,Alison Johnson et al
EPI_ISL_482113,"Microbiology Department, Hereford County Hospital",Wellcome Sanger Institute for the COVID-19 Genomics UK Consortium,Alison Johnson et al
EPI_ISL_482073,"Microbiology Department, Hereford County Hospital",Wellcome Sanger Institute for the COVID-19 Genomics UK Consortium,Alison Johnson et al
EPI_ISL_482112,"Microbiology Department, Hereford County Hospital",Wellcome Sanger Institute for the COVID-19 Genomics UK Consortium,Alison Johnson et al
EPI_ISL_482089,"Microbiology Department, Hereford County Hospital",Wellcome Sanger Institute for the COVID-19 Genomics UK Consortium,Alison Johnson et al
EPI_ISL_482084,"Microbiology Department, Hereford County Hospital",Wellcome Sanger Institute for the COVID-19 Genomics UK Consortium,Alison Johnson et al
EPI_ISL_482100,"Microbiology Department, Hereford County Hospital",Wellcome Sanger Institute for the COVID-19 Genomics UK Consortium,Alison Johnson et al
EPI_ISL_482076,"Microbiology Department, Hereford County Hospital",Wellcome Sanger Institute for the COVID-19 Genomics UK Consortium,Alison Johnson et al
EPI_ISL_482114,"Microbiology Department, Hereford County Hospital",Wellcome Sanger Institute for the COVID-19 Genomics UK Consortium,Alison Johnson et al
EPI_ISL_482103,"Microbiology Department, Hereford County Hospital",Wellcome Sanger Institute for the COVID-19 Genomics UK Consortium,Alison Johnson et al
EPI_ISL_482090,"Microbiology Department, Hereford County Hospital",Wellcome Sanger Institute for the COVID-19 Genomics UK Consortium,Alison Johnson et al
EPI_ISL_482107,"Microbiology Department, Hereford County Hospital",Wellcome Sanger Institute for the COVID-19 Genomics UK Consortium,Alison Johnson et al
EPI_ISL_482074,"Microbiology Department, Hereford County Hospital",Wellcome Sanger Institute for the COVID-19 Genomics UK Consortium,Alison Johnson et al
EPI_ISL_482072,"Microbiology Department, Hereford County Hospital",Wellcome Sanger Institute for the COVID-19 Genomics UK Consortium,Alison Johnson et al
EPI_ISL_482106,"Microbiology Department, Hereford County Hospital",Wellcome Sanger Institute for the COVID-19 Genomics UK Consortium,Alison Johnson et al
EPI_ISL_482118,"Microbiology Department, Hereford County Hospital",Wellcome Sanger Institute for the COVID-19 Genomics UK Consortium,Alison Johnson et al
EPI_ISL_482086,"Microbiology Department, Hereford County Hospital",Wellcome Sanger Institute for the COVID-19 Genomics UK Consortium,Alison Johnson et al
EPI_ISL_482080,"Microbiology Department, Hereford County Hospital",Wellcome Sanger Institute for the COVID-19 Genomics UK Consortium,Alison Johnson et al
EPI_ISL_482099,"Microbiology Department, Hereford County Hospital",Wellcome Sanger Institute for the COVID-19 Genomics UK Consortium,Alison Johnson et al
EPI_ISL_482110,"Microbiology Department, Hereford County Hospital",Wellcome Sanger Institute for the COVID-19 Genomics UK Consortium,Alison Johnson et al
EPI_ISL_482093,"Microbiology Department, Hereford County Hospital",Wellcome Sanger Institute for the COVID-19 Genomics UK Consortium,Alison Johnson et al
EPI_ISL_488851,"Microbiology Department, Hereford County Hospital",Wellcome Sanger Institute for the COVID-19 Genomics UK Consortium,Alison Johnson et al
EPI_ISL_482116,"Microbiology Department, Hereford County Hospital",Wellcome Sanger Institute for the COVID-19 Genomics UK Consortium,Alison Johnson et al
EPI_ISL_488852,"Microbiology Department, Hereford County Hospital",Wellcome Sanger Institute for the COVID-19 Genomics UK Consortium,Alison Johnson et al
EPI_ISL_488843,"Microbiology Department, Hereford County Hospital",Wellcome Sanger Institute for the COVID-19 Genomics UK Consortium,Alison Johnson et al
EPI_ISL_488871,"Microbiology Department, Hereford County Hospital",Wellcome Sanger Institute for the COVID-19 Genomics UK Consortium,Alison Johnson et al
EPI_ISL_488837,"Microbiology Department, Hereford County Hospital",Wellcome Sanger Institute for the COVID-19 Genomics UK Consortium,Alison Johnson et al
EPI_ISL_488839,"Microbiology Department, Hereford County Hospital",Wellcome Sanger Institute for the COVID-19 Genomics UK Consortium,Alison Johnson et al
EPI_ISL_488873,"Microbiology Department, Hereford County Hospital",Wellcome Sanger Institute for the COVID-19 Genomics UK Consortium,Alison Johnson et al
EPI_ISL_488862,"Microbiology Department, Hereford County Hospital",Wellcome Sanger Institute for the COVID-19 Genomics UK Consortium,Alison Johnson et al
EPI_ISL_488838,"Microbiology Department, Hereford County Hospital",Wellcome Sanger Institute for the COVID-19 Genomics UK Consortium,Alison Johnson et al
EPI_ISL_488868,"Microbiology Department, Hereford County Hospital",Wellcome Sanger Institute for the COVID-19 Genomics UK Consortium,Alison Johnson et al
EPI_ISL_488860,"Microbiology Department, Hereford County Hospital",Wellcome Sanger Institute for the COVID-19 Genomics UK Consortium,Alison Johnson et al
EPI_ISL_488858,"Microbiology Department, Hereford County Hospital",Wellcome Sanger Institute for the COVID-19 Genomics UK Consortium,Alison Johnson et al
EPI_ISL_488867,"Microbiology Department, Hereford County Hospital",Wellcome Sanger Institute for the COVID-19 Genomics UK Consortium,Alison Johnson et al
EPI_ISL_488844,"Microbiology Department, Hereford County Hospital",Wellcome Sanger Institute for the COVID-19 Genomics UK Consortium,Alison Johnson et al
EPI_ISL_488869,"Microbiology Department, Hereford County Hospital",Wellcome Sanger Institute for the COVID-19 Genomics UK Consortium,Alison Johnson et al
EPI_ISL_488857,"Microbiology Department, Hereford County Hospital",Wellcome Sanger Institute for the COVID-19 Genomics UK Consortium,Alison Johnson et al
EPI_ISL_488866,"Microbiology Department, Hereford County Hospital",Wellcome Sanger Institute for the COVID-19 Genomics UK Consortium,Alison Johnson et al
EPI_ISL_488859,"Microbiology Department, Hereford County Hospital",Wellcome Sanger Institute for the COVID-19 Genomics UK Consortium,Alison Johnson et al
EPI_ISL_488870,"Microbiology Department, Hereford County Hospital",Wellcome Sanger Institute for the COVID-19 Genomics UK Consortium,Alison Johnson et al
EPI_ISL_488848,"Microbiology Department, Hereford County Hospital",Wellcome Sanger Institute for the COVID-19 Genomics UK Consortium,Alison Johnson et al
EPI_ISL_488850,"Microbiology Department, Hereford County Hospital",Wellcome Sanger Institute for the COVID-19 Genomics UK Consortium,Alison Johnson et al
EPI_ISL_478289,University Hospitals Of Leicester NHS Trust and DeepSeq Nottingham,COVID-19 Genomics UK (COG-UK) Consortium,Christopher Holmes et al
EPI_ISL_478290,University Hospitals Of Leicester NHS Trust and DeepSeq Nottingham,COVID-19 Genomics UK (COG-UK) Consortium,Christopher Holmes et al
EPI_ISL_478291,University Hospitals Of Leicester NHS Trust and DeepSeq Nottingham,COVID-19 Genomics UK (COG-UK) Consortium,Christopher Holmes et al
EPI_ISL_478292,University Hospitals Of Leicester NHS Trust and DeepSeq Nottingham,COVID-19 Genomics UK (COG-UK) Consortium,Christopher Holmes et al
EPI_ISL_478293,University Hospitals Of Leicester NHS Trust and DeepSeq Nottingham,COVID-19 Genomics UK (COG-UK) Consortium,Christopher Holmes et al
EPI_ISL_478294,University Hospitals Of Leicester NHS Trust and DeepSeq Nottingham,COVID-19 Genomics UK (COG-UK) Consortium,Christopher Holmes et al
EPI_ISL_478295,University Hospitals Of Leicester NHS Trust and DeepSeq Nottingham,COVID-19 Genomics UK (COG-UK) Consortium,Christopher Holmes et al
EPI_ISL_478296,University Hospitals Of Leicester NHS Trust and DeepSeq Nottingham,COVID-19 Genomics UK (COG-UK) Consortium,Christopher Holmes et al
EPI_ISL_478297,University Hospitals Of Leicester NHS Trust and DeepSeq Nottingham,COVID-19 Genomics UK (COG-UK) Consortium,Christopher Holmes et al
EPI_ISL_478298,University Hospitals Of Leicester NHS Trust and DeepSeq Nottingham,COVID-19 Genomics UK (COG-UK) Consortium,Christopher Holmes et al
EPI_ISL_478299,University Hospitals Of Leicester NHS Trust and DeepSeq Nottingham,COVID-19 Genomics UK (COG-UK) Consortium,Christopher Holmes et al
EPI_ISL_478300,University Hospitals Of Leicester NHS Trust and DeepSeq Nottingham,COVID-19 Genomics UK (COG-UK) Consortium,Christopher Holmes et al
EPI_ISL_478301,University Hospitals Of Leicester NHS Trust and DeepSeq Nottingham,COVID-19 Genomics UK (COG-UK) Consortium,Christopher Holmes et al
EPI_ISL_478302,University Hospitals Of Leicester NHS Trust and DeepSeq Nottingham,COVID-19 Genomics UK (COG-UK) Consortium,Christopher Holmes et al
EPI_ISL_478303,University Hospitals Of Leicester NHS Trust and DeepSeq Nottingham,COVID-19 Genomics UK (COG-UK) Consortium,Christopher Holmes et al
EPI_ISL_478304,University Hospitals Of Leicester NHS Trust and DeepSeq Nottingham,COVID-19 Genomics UK (COG-UK) Consortium,Christopher Holmes et al
EPI_ISL_478305,University Hospitals Of Leicester NHS Trust and DeepSeq Nottingham,COVID-19 Genomics UK (COG-UK) Consortium,Christopher Holmes et al
EPI_ISL_478306,University Hospitals Of Leicester NHS Trust and DeepSeq Nottingham,COVID-19 Genomics UK (COG-UK) Consortium,Christopher Holmes et al
EPI_ISL_478307,University Hospitals Of Leicester NHS Trust and DeepSeq Nottingham,COVID-19 Genomics UK (COG-UK) Consortium,Christopher Holmes et al
EPI_ISL_478308,University Hospitals Of Leicester NHS Trust and DeepSeq Nottingham,COVID-19 Genomics UK (COG-UK) Consortium,Christopher Holmes et al
EPI_ISL_478309,University Hospitals Of Leicester NHS Trust and DeepSeq Nottingham,COVID-19 Genomics UK (COG-UK) Consortium,Christopher Holmes et al
EPI_ISL_478310,University Hospitals Of Leicester NHS Trust and DeepSeq Nottingham,COVID-19 Genomics UK (COG-UK) Consortium,Christopher Holmes et al
EPI_ISL_478311,University Hospitals Of Leicester NHS Trust and DeepSeq Nottingham,COVID-19 Genomics UK (COG-UK) Consortium,Christopher Holmes et al
EPI_ISL_478312,University Hospitals Of Leicester NHS Trust and DeepSeq Nottingham,COVID-19 Genomics UK (COG-UK) Consortium,Christopher Holmes et al
EPI_ISL_478313,University Hospitals Of Leicester NHS Trust and DeepSeq Nottingham,COVID-19 Genomics UK (COG-UK) Consortium,Christopher Holmes et al
EPI_ISL_478314,University Hospitals Of Leicester NHS Trust and DeepSeq Nottingham,COVID-19 Genomics UK (COG-UK) Consortium,Christopher Holmes et al
EPI_ISL_478315,University Hospitals Of Leicester NHS Trust and DeepSeq Nottingham,COVID-19 Genomics UK (COG-UK) Consortium,Christopher Holmes et al
EPI_ISL_478316,University Hospitals Of Leicester NHS Trust and DeepSeq Nottingham,COVID-19 Genomics UK (COG-UK) Consortium,Christopher Holmes et al
EPI_ISL_478317,University Hospitals Of Leicester NHS Trust and DeepSeq Nottingham,COVID-19 Genomics UK (COG-UK) Consortium,Christopher Holmes et al
EPI_ISL_478318,University Hospitals Of Leicester NHS Trust and DeepSeq Nottingham,COVID-19 Genomics UK (COG-UK) Consortium,Christopher Holmes et al
EPI_ISL_478319,University Hospitals Of Leicester NHS Trust and DeepSeq Nottingham,COVID-19 Genomics UK (COG-UK) Consortium,Christopher Holmes et al
EPI_ISL_478320,University Hospitals Of Leicester NHS Trust and DeepSeq Nottingham,COVID-19 Genomics UK (COG-UK) Consortium,Christopher Holmes et al
EPI_ISL_478321,University Hospitals Of Leicester NHS Trust and DeepSeq Nottingham,COVID-19 Genomics UK (COG-UK) Consortium,Christopher Holmes et al
EPI_ISL_478322,University Hospitals Of Leicester NHS Trust and DeepSeq Nottingham,COVID-19 Genomics UK (COG-UK) Consortium,Christopher Holmes et al
EPI_ISL_478323,University Hospitals Of Leicester NHS Trust and DeepSeq Nottingham,COVID-19 Genomics UK (COG-UK) Consortium,Christopher Holmes et al
EPI_ISL_478324,University Hospitals Of Leicester NHS Trust and DeepSeq Nottingham,COVID-19 Genomics UK (COG-UK) Consortium,Christopher Holmes et al
EPI_ISL_478325,University Hospitals Of Leicester NHS Trust and DeepSeq Nottingham,COVID-19 Genomics UK (COG-UK) Consortium,Christopher Holmes et al
EPI_ISL_478326,University Hospitals Of Leicester NHS Trust and DeepSeq Nottingham,COVID-19 Genomics UK (COG-UK) Consortium,Christopher Holmes et al
EPI_ISL_478327,University Hospitals Of Leicester NHS Trust and DeepSeq Nottingham,COVID-19 Genomics UK (COG-UK) Consortium,Christopher Holmes et al
EPI_ISL_478328,University Hospitals Of Leicester NHS Trust and DeepSeq Nottingham,COVID-19 Genomics UK (COG-UK) Consortium,Christopher Holmes et al
EPI_ISL_478329,University Hospitals Of Leicester NHS Trust and DeepSeq Nottingham,COVID-19 Genomics UK (COG-UK) Consortium,Christopher Holmes et al
EPI_ISL_478330,University Hospitals Of Leicester NHS Trust and DeepSeq Nottingham,COVID-19 Genomics UK (COG-UK) Consortium,Christopher Holmes et al
EPI_ISL_478331,University Hospitals Of Leicester NHS Trust and DeepSeq Nottingham,COVID-19 Genomics UK (COG-UK) Consortium,Christopher Holmes et al
EPI_ISL_478332,University Hospitals Of Leicester NHS Trust and DeepSeq Nottingham,COVID-19 Genomics UK (COG-UK) Consortium,Christopher Holmes et al
EPI_ISL_478333,University Hospitals Of Leicester NHS Trust and DeepSeq Nottingham,COVID-19 Genomics UK (COG-UK) Consortium,Christopher Holmes et al
EPI_ISL_478334,University Hospitals Of Leicester NHS Trust and DeepSeq Nottingham,COVID-19 Genomics UK (COG-UK) Consortium,Christopher Holmes et al
EPI_ISL_478335,University Hospitals Of Leicester NHS Trust and DeepSeq Nottingham,COVID-19 Genomics UK (COG-UK) Consortium,Christopher Holmes et al
EPI_ISL_478336,University Hospitals Of Leicester NHS Trust and DeepSeq Nottingham,COVID-19 Genomics UK (COG-UK) Consortium,Christopher Holmes et al
EPI_ISL_478337,University Hospitals Of Leicester NHS Trust and DeepSeq Nottingham,COVID-19 Genomics UK (COG-UK) Consortium,Christopher Holmes et al
EPI_ISL_478338,University Hospitals Of Leicester NHS Trust and DeepSeq Nottingham,COVID-19 Genomics UK (COG-UK) Consortium,Christopher Holmes et al
EPI_ISL_478339,University Hospitals Of Leicester NHS Trust and DeepSeq Nottingham,COVID-19 Genomics UK (COG-UK) Consortium,Christopher Holmes et al
EPI_ISL_478340,University Hospitals Of Leicester NHS Trust and DeepSeq Nottingham,COVID-19 Genomics UK (COG-UK) Consortium,Christopher Holmes et al
EPI_ISL_478341,University Hospitals Of Leicester NHS Trust and DeepSeq Nottingham,COVID-19 Genomics UK (COG-UK) Consortium,Christopher Holmes et al
EPI_ISL_478342,University Hospitals Of Leicester NHS Trust and DeepSeq Nottingham,COVID-19 Genomics UK (COG-UK) Consortium,Christopher Holmes et al
EPI_ISL_478343,University Hospitals Of Leicester NHS Trust and DeepSeq Nottingham,COVID-19 Genomics UK (COG-UK) Consortium,Christopher Holmes et al
EPI_ISL_478344,University Hospitals Of Leicester NHS Trust and DeepSeq Nottingham,COVID-19 Genomics UK (COG-UK) Consortium,Christopher Holmes et al
EPI_ISL_478345,University Hospitals Of Leicester NHS Trust and DeepSeq Nottingham,COVID-19 Genomics UK (COG-UK) Consortium,Christopher Holmes et al
EPI_ISL_478346,University Hospitals Of Leicester NHS Trust and DeepSeq Nottingham,COVID-19 Genomics UK (COG-UK) Consortium,Christopher Holmes et al
EPI_ISL_478347,University Hospitals Of Leicester NHS Trust and DeepSeq Nottingham,COVID-19 Genomics UK (COG-UK) Consortium,Christopher Holmes et al
EPI_ISL_478348,University Hospitals Of Leicester NHS Trust and DeepSeq Nottingham,COVID-19 Genomics UK (COG-UK) Consortium,Christopher Holmes et al
EPI_ISL_478349,University Hospitals Of Leicester NHS Trust and DeepSeq Nottingham,COVID-19 Genomics UK (COG-UK) Consortium,Christopher Holmes et al
EPI_ISL_478350,University Hospitals Of Leicester NHS Trust and DeepSeq Nottingham,COVID-19 Genomics UK (COG-UK) Consortium,Christopher Holmes et al
EPI_ISL_478351,University Hospitals Of Leicester NHS Trust and DeepSeq Nottingham,COVID-19 Genomics UK (COG-UK) Consortium,Christopher Holmes et al
EPI_ISL_478352,University Hospitals Of Leicester NHS Trust and DeepSeq Nottingham,COVID-19 Genomics UK (COG-UK) Consortium,Christopher Holmes et al
EPI_ISL_478353,University Hospitals Of Leicester NHS Trust and DeepSeq Nottingham,COVID-19 Genomics UK (COG-UK) Consortium,Christopher Holmes et al
EPI_ISL_478354,University Hospitals Of Leicester NHS Trust and DeepSeq Nottingham,COVID-19 Genomics UK (COG-UK) Consortium,Christopher Holmes et al
EPI_ISL_478355,University Hospitals Of Leicester NHS Trust and DeepSeq Nottingham,COVID-19 Genomics UK (COG-UK) Consortium,Christopher Holmes et al
EPI_ISL_478356,University Hospitals Of Leicester NHS Trust and DeepSeq Nottingham,COVID-19 Genomics UK (COG-UK) Consortium,Christopher Holmes et al
EPI_ISL_478357,University Hospitals Of Leicester NHS Trust and DeepSeq Nottingham,COVID-19 Genomics UK (COG-UK) Consortium,Christopher Holmes et al
EPI_ISL_478358,University Hospitals Of Leicester NHS Trust and DeepSeq Nottingham,COVID-19 Genomics UK (COG-UK) Consortium,Christopher Holmes et al
EPI_ISL_478359,University Hospitals Of Leicester NHS Trust and DeepSeq Nottingham,COVID-19 Genomics UK (COG-UK) Consortium,Christopher Holmes et al
EPI_ISL_478360,University Hospitals Of Leicester NHS Trust and DeepSeq Nottingham,COVID-19 Genomics UK (COG-UK) Consortium,Christopher Holmes et al
EPI_ISL_478361,University Hospitals Of Leicester NHS Trust and DeepSeq Nottingham,COVID-19 Genomics UK (COG-UK) Consortium,Christopher Holmes et al
EPI_ISL_478362,University Hospitals Of Leicester NHS Trust and DeepSeq Nottingham,COVID-19 Genomics UK (COG-UK) Consortium,Christopher Holmes et al
EPI_ISL_478363,University Hospitals Of Leicester NHS Trust and DeepSeq Nottingham,COVID-19 Genomics UK (COG-UK) Consortium,Christopher Holmes et al
EPI_ISL_478364,University Hospitals Of Leicester NHS Trust and DeepSeq Nottingham,COVID-19 Genomics UK (COG-UK) Consortium,Christopher Holmes et al
EPI_ISL_478365,University Hospitals Of Leicester NHS Trust and DeepSeq Nottingham,COVID-19 Genomics UK (COG-UK) Consortium,Christopher Holmes et al
EPI_ISL_478366,University Hospitals Of Leicester NHS Trust and DeepSeq Nottingham,COVID-19 Genomics UK (COG-UK) Consortium,Christopher Holmes et al
EPI_ISL_478367,University Hospitals Of Leicester NHS Trust and DeepSeq Nottingham,COVID-19 Genomics UK (COG-UK) Consortium,Christopher Holmes et al
EPI_ISL_478368,University Hospitals Of Leicester NHS Trust and DeepSeq Nottingham,COVID-19 Genomics UK (COG-UK) Consortium,Christopher Holmes et al
EPI_ISL_478369,University Hospitals Of Leicester NHS Trust and DeepSeq Nottingham,COVID-19 Genomics UK (COG-UK) Consortium,Christopher Holmes et al
EPI_ISL_478370,University Hospitals Of Leicester NHS Trust and DeepSeq Nottingham,COVID-19 Genomics UK (COG-UK) Consortium,Christopher Holmes et al
EPI_ISL_478371,University Hospitals Of Leicester NHS Trust and DeepSeq Nottingham,COVID-19 Genomics UK (COG-UK) Consortium,Christopher Holmes et al
EPI_ISL_439672,Liverpool Clinical Laboratories,COVID-19 Genomics UK (COG-UK) Consortium,Sam Haldenby et al
EPI_ISL_439673,Liverpool Clinical Laboratories,COVID-19 Genomics UK (COG-UK) Consortium,Sam Haldenby et al
EPI_ISL_439675,Liverpool Clinical Laboratories,COVID-19 Genomics UK (COG-UK) Consortium,Sam Haldenby et al
EPI_ISL_439676,Liverpool Clinical Laboratories,COVID-19 Genomics UK (COG-UK) Consortium,Sam Haldenby et al
EPI_ISL_439677,Liverpool Clinical Laboratories,COVID-19 Genomics UK (COG-UK) Consortium,Sam Haldenby et al
EPI_ISL_439678,Liverpool Clinical Laboratories,COVID-19 Genomics UK (COG-UK) Consortium,Sam Haldenby et al
EPI_ISL_439679,Liverpool Clinical Laboratories,COVID-19 Genomics UK (COG-UK) Consortium,Sam Haldenby et al
EPI_ISL_439680,Liverpool Clinical Laboratories,COVID-19 Genomics UK (COG-UK) Consortium,Sam Haldenby et al
EPI_ISL_439681,Liverpool Clinical Laboratories,COVID-19 Genomics UK (COG-UK) Consortium,Sam Haldenby et al
EPI_ISL_439682,Liverpool Clinical Laboratories,COVID-19 Genomics UK (COG-UK) Consortium,Sam Haldenby et al
EPI_ISL_439683,Liverpool Clinical Laboratories,COVID-19 Genomics UK (COG-UK) Consortium,Sam Haldenby et al
EPI_ISL_439684,Liverpool Clinical Laboratories,COVID-19 Genomics UK (COG-UK) Consortium,Sam Haldenby et al
EPI_ISL_439685,Liverpool Clinical Laboratories,COVID-19 Genomics UK (COG-UK) Consortium,Sam Haldenby et al
EPI_ISL_439686,Liverpool Clinical Laboratories,COVID-19 Genomics UK (COG-UK) Consortium,Sam Haldenby et al
EPI_ISL_439687,Liverpool Clinical Laboratories,COVID-19 Genomics UK (COG-UK) Consortium,Sam Haldenby et al
EPI_ISL_439688,Liverpool Clinical Laboratories,COVID-19 Genomics UK (COG-UK) Consortium,Sam Haldenby et al
EPI_ISL_439689,Liverpool Clinical Laboratories,COVID-19 Genomics UK (COG-UK) Consortium,Sam Haldenby et al
EPI_ISL_439690,Liverpool Clinical Laboratories,COVID-19 Genomics UK (COG-UK) Consortium,Sam Haldenby et al
EPI_ISL_478372,Liverpool Clinical Laboratories,COVID-19 Genomics UK (COG-UK) Consortium,Sam Haldenby et al
EPI_ISL_439691,Liverpool Clinical Laboratories,COVID-19 Genomics UK (COG-UK) Consortium,Sam Haldenby et al
EPI_ISL_439692,Liverpool Clinical Laboratories,COVID-19 Genomics UK (COG-UK) Consortium,Sam Haldenby et al
EPI_ISL_439694,Liverpool Clinical Laboratories,COVID-19 Genomics UK (COG-UK) Consortium,Sam Haldenby et al
EPI_ISL_439696,Liverpool Clinical Laboratories,COVID-19 Genomics UK (COG-UK) Consortium,Sam Haldenby et al
EPI_ISL_439697,Liverpool Clinical Laboratories,COVID-19 Genomics UK (COG-UK) Consortium,Sam Haldenby et al
EPI_ISL_439700,Liverpool Clinical Laboratories,COVID-19 Genomics UK (COG-UK) Consortium,Sam Haldenby et al
EPI_ISL_439702,Liverpool Clinical Laboratories,COVID-19 Genomics UK (COG-UK) Consortium,Sam Haldenby et al
EPI_ISL_439704,Liverpool Clinical Laboratories,COVID-19 Genomics UK (COG-UK) Consortium,Sam Haldenby et al
EPI_ISL_439706,Liverpool Clinical Laboratories,COVID-19 Genomics UK (COG-UK) Consortium,Sam Haldenby et al
EPI_ISL_439707,Liverpool Clinical Laboratories,COVID-19 Genomics UK (COG-UK) Consortium,Sam Haldenby et al
EPI_ISL_439708,Liverpool Clinical Laboratories,COVID-19 Genomics UK (COG-UK) Consortium,Sam Haldenby et al
EPI_ISL_439709,Liverpool Clinical Laboratories,COVID-19 Genomics UK (COG-UK) Consortium,Sam Haldenby et al
EPI_ISL_439710,Liverpool Clinical Laboratories,COVID-19 Genomics UK (COG-UK) Consortium,Sam Haldenby et al
EPI_ISL_439711,Liverpool Clinical Laboratories,COVID-19 Genomics UK (COG-UK) Consortium,Sam Haldenby et al
EPI_ISL_439712,Liverpool Clinical Laboratories,COVID-19 Genomics UK (COG-UK) Consortium,Sam Haldenby et al
EPI_ISL_439713,Liverpool Clinical Laboratories,COVID-19 Genomics UK (COG-UK) Consortium,Sam Haldenby et al
EPI_ISL_439714,Liverpool Clinical Laboratories,COVID-19 Genomics UK (COG-UK) Consortium,Sam Haldenby et al
EPI_ISL_439715,Liverpool Clinical Laboratories,COVID-19 Genomics UK (COG-UK) Consortium,Sam Haldenby et al
EPI_ISL_439717,Liverpool Clinical Laboratories,COVID-19 Genomics UK (COG-UK) Consortium,Sam Haldenby et al
EPI_ISL_439718,Liverpool Clinical Laboratories,COVID-19 Genomics UK (COG-UK) Consortium,Sam Haldenby et al
EPI_ISL_439719,Liverpool Clinical Laboratories,COVID-19 Genomics UK (COG-UK) Consortium,Sam Haldenby et al
EPI_ISL_439720,Liverpool Clinical Laboratories,COVID-19 Genomics UK (COG-UK) Consortium,Sam Haldenby et al
EPI_ISL_439721,Liverpool Clinical Laboratories,COVID-19 Genomics UK (COG-UK) Consortium,Sam Haldenby et al
EPI_ISL_439722,Liverpool Clinical Laboratories,COVID-19 Genomics UK (COG-UK) Consortium,Sam Haldenby et al
EPI_ISL_439723,Liverpool Clinical Laboratories,COVID-19 Genomics UK (COG-UK) Consortium,Sam Haldenby et al
EPI_ISL_439724,Liverpool Clinical Laboratories,COVID-19 Genomics UK (COG-UK) Consortium,Sam Haldenby et al
EPI_ISL_439725,Liverpool Clinical Laboratories,COVID-19 Genomics UK (COG-UK) Consortium,Sam Haldenby et al
EPI_ISL_439728,Liverpool Clinical Laboratories,COVID-19 Genomics UK (COG-UK) Consortium,Sam Haldenby et al
EPI_ISL_439729,Liverpool Clinical Laboratories,COVID-19 Genomics UK (COG-UK) Consortium,Sam Haldenby et al
EPI_ISL_439730,Liverpool Clinical Laboratories,COVID-19 Genomics UK (COG-UK) Consortium,Sam Haldenby et al
EPI_ISL_439731,Liverpool Clinical Laboratories,COVID-19 Genomics UK (COG-UK) Consortium,Sam Haldenby et al
EPI_ISL_439732,Liverpool Clinical Laboratories,COVID-19 Genomics UK (COG-UK) Consortium,Sam Haldenby et al
EPI_ISL_439733,Liverpool Clinical Laboratories,COVID-19 Genomics UK (COG-UK) Consortium,Sam Haldenby et al
EPI_ISL_439736,Liverpool Clinical Laboratories,COVID-19 Genomics UK (COG-UK) Consortium,Sam Haldenby et al
EPI_ISL_439737,Liverpool Clinical Laboratories,COVID-19 Genomics UK (COG-UK) Consortium,Sam Haldenby et al
EPI_ISL_439738,Liverpool Clinical Laboratories,COVID-19 Genomics UK (COG-UK) Consortium,Sam Haldenby et al
EPI_ISL_439739,Liverpool Clinical Laboratories,COVID-19 Genomics UK (COG-UK) Consortium,Sam Haldenby et al
EPI_ISL_439740,Liverpool Clinical Laboratories,COVID-19 Genomics UK (COG-UK) Consortium,Sam Haldenby et al
EPI_ISL_439741,Liverpool Clinical Laboratories,COVID-19 Genomics UK (COG-UK) Consortium,Sam Haldenby et al
EPI_ISL_439743,Liverpool Clinical Laboratories,COVID-19 Genomics UK (COG-UK) Consortium,Sam Haldenby et al
EPI_ISL_439744,Liverpool Clinical Laboratories,COVID-19 Genomics UK (COG-UK) Consortium,Sam Haldenby et al
EPI_ISL_439747,Liverpool Clinical Laboratories,COVID-19 Genomics UK (COG-UK) Consortium,Sam Haldenby et al
EPI_ISL_439748,Liverpool Clinical Laboratories,COVID-19 Genomics UK (COG-UK) Consortium,Sam Haldenby et al
EPI_ISL_439750,Liverpool Clinical Laboratories,COVID-19 Genomics UK (COG-UK) Consortium,Sam Haldenby et al
EPI_ISL_439751,Liverpool Clinical Laboratories,COVID-19 Genomics UK (COG-UK) Consortium,Sam Haldenby et al
EPI_ISL_439752,Liverpool Clinical Laboratories,COVID-19 Genomics UK (COG-UK) Consortium,Sam Haldenby et al
EPI_ISL_439753,Liverpool Clinical Laboratories,COVID-19 Genomics UK (COG-UK) Consortium,Sam Haldenby et al
EPI_ISL_439754,Liverpool Clinical Laboratories,COVID-19 Genomics UK (COG-UK) Consortium,Sam Haldenby et al
EPI_ISL_439755,Liverpool Clinical Laboratories,COVID-19 Genomics UK (COG-UK) Consortium,Sam Haldenby et al
EPI_ISL_439756,Liverpool Clinical Laboratories,COVID-19 Genomics UK (COG-UK) Consortium,Sam Haldenby et al
EPI_ISL_439757,Liverpool Clinical Laboratories,COVID-19 Genomics UK (COG-UK) Consortium,Sam Haldenby et al
EPI_ISL_439758,Liverpool Clinical Laboratories,COVID-19 Genomics UK (COG-UK) Consortium,Sam Haldenby et al
EPI_ISL_439759,Liverpool Clinical Laboratories,COVID-19 Genomics UK (COG-UK) Consortium,Sam Haldenby et al
EPI_ISL_439760,Liverpool Clinical Laboratories,COVID-19 Genomics UK (COG-UK) Consortium,Sam Haldenby et al
EPI_ISL_439761,Liverpool Clinical Laboratories,COVID-19 Genomics UK (COG-UK) Consortium,Sam Haldenby et al
EPI_ISL_439762,Liverpool Clinical Laboratories,COVID-19 Genomics UK (COG-UK) Consortium,Sam Haldenby et al
EPI_ISL_439763,Liverpool Clinical Laboratories,COVID-19 Genomics UK (COG-UK) Consortium,Sam Haldenby et al
EPI_ISL_439764,Liverpool Clinical Laboratories,COVID-19 Genomics UK (COG-UK) Consortium,Sam Haldenby et al
EPI_ISL_439765,Liverpool Clinical Laboratories,COVID-19 Genomics UK (COG-UK) Consortium,Sam Haldenby et al
EPI_ISL_439766,Liverpool Clinical Laboratories,COVID-19 Genomics UK (COG-UK) Consortium,Sam Haldenby et al
EPI_ISL_439767,Liverpool Clinical Laboratories,COVID-19 Genomics UK (COG-UK) Consortium,Sam Haldenby et al
EPI_ISL_439768,Liverpool Clinical Laboratories,COVID-19 Genomics UK (COG-UK) Consortium,Sam Haldenby et al
EPI_ISL_439769,Liverpool Clinical Laboratories,COVID-19 Genomics UK (COG-UK) Consortium,Sam Haldenby et al
EPI_ISL_439770,Liverpool Clinical Laboratories,COVID-19 Genomics UK (COG-UK) Consortium,Sam Haldenby et al
EPI_ISL_439771,Liverpool Clinical Laboratories,COVID-19 Genomics UK (COG-UK) Consortium,Sam Haldenby et al
EPI_ISL_478373,Liverpool Clinical Laboratories,COVID-19 Genomics UK (COG-UK) Consortium,Sam Haldenby et al
EPI_ISL_439772,Liverpool Clinical Laboratories,COVID-19 Genomics UK (COG-UK) Consortium,Sam Haldenby et al
EPI_ISL_439773,Liverpool Clinical Laboratories,COVID-19 Genomics UK (COG-UK) Consortium,Sam Haldenby et al
EPI_ISL_439775,Liverpool Clinical Laboratories,COVID-19 Genomics UK (COG-UK) Consortium,Sam Haldenby et al
EPI_ISL_439776,Liverpool Clinical Laboratories,COVID-19 Genomics UK (COG-UK) Consortium,Sam Haldenby et al
EPI_ISL_439777,Liverpool Clinical Laboratories,COVID-19 Genomics UK (COG-UK) Consortium,Sam Haldenby et al
EPI_ISL_439778,Liverpool Clinical Laboratories,COVID-19 Genomics UK (COG-UK) Consortium,Sam Haldenby et al
EPI_ISL_439779,Liverpool Clinical Laboratories,COVID-19 Genomics UK (COG-UK) Consortium,Sam Haldenby et al
EPI_ISL_439780,Liverpool Clinical Laboratories,COVID-19 Genomics UK (COG-UK) Consortium,Sam Haldenby et al
EPI_ISL_439782,Liverpool Clinical Laboratories,COVID-19 Genomics UK (COG-UK) Consortium,Sam Haldenby et al
EPI_ISL_439783,Liverpool Clinical Laboratories,COVID-19 Genomics UK (COG-UK) Consortium,Sam Haldenby et al
EPI_ISL_439784,Liverpool Clinical Laboratories,COVID-19 Genomics UK (COG-UK) Consortium,Sam Haldenby et al
EPI_ISL_439785,Liverpool Clinical Laboratories,COVID-19 Genomics UK (COG-UK) Consortium,Sam Haldenby et al
EPI_ISL_439786,Liverpool Clinical Laboratories,COVID-19 Genomics UK (COG-UK) Consortium,Sam Haldenby et al
EPI_ISL_439787,Liverpool Clinical Laboratories,COVID-19 Genomics UK (COG-UK) Consortium,Sam Haldenby et al
EPI_ISL_439788,Liverpool Clinical Laboratories,COVID-19 Genomics UK (COG-UK) Consortium,Sam Haldenby et al
EPI_ISL_439789,Liverpool Clinical Laboratories,COVID-19 Genomics UK (COG-UK) Consortium,Sam Haldenby et al
EPI_ISL_439790,Liverpool Clinical Laboratories,COVID-19 Genomics UK (COG-UK) Consortium,Sam Haldenby et al
EPI_ISL_439791,Liverpool Clinical Laboratories,COVID-19 Genomics UK (COG-UK) Consortium,Sam Haldenby et al
EPI_ISL_439793,Liverpool Clinical Laboratories,COVID-19 Genomics UK (COG-UK) Consortium,Sam Haldenby et al
EPI_ISL_439794,Liverpool Clinical Laboratories,COVID-19 Genomics UK (COG-UK) Consortium,Sam Haldenby et al
EPI_ISL_439795,Liverpool Clinical Laboratories,COVID-19 Genomics UK (COG-UK) Consortium,Sam Haldenby et al
EPI_ISL_439796,Liverpool Clinical Laboratories,COVID-19 Genomics UK (COG-UK) Consortium,Sam Haldenby et al
EPI_ISL_439797,Liverpool Clinical Laboratories,COVID-19 Genomics UK (COG-UK) Consortium,Sam Haldenby et al
EPI_ISL_439798,Liverpool Clinical Laboratories,COVID-19 Genomics UK (COG-UK) Consortium,Sam Haldenby et al
EPI_ISL_439799,Liverpool Clinical Laboratories,COVID-19 Genomics UK (COG-UK) Consortium,Sam Haldenby et al
EPI_ISL_439800,Liverpool Clinical Laboratories,COVID-19 Genomics UK (COG-UK) Consortium,Sam Haldenby et al
EPI_ISL_439801,Liverpool Clinical Laboratories,COVID-19 Genomics UK (COG-UK) Consortium,Sam Haldenby et al
EPI_ISL_439802,Liverpool Clinical Laboratories,COVID-19 Genomics UK (COG-UK) Consortium,Sam Haldenby et al
EPI_ISL_439803,Liverpool Clinical Laboratories,COVID-19 Genomics UK (COG-UK) Consortium,Sam Haldenby et al
EPI_ISL_439804,Liverpool Clinical Laboratories,COVID-19 Genomics UK (COG-UK) Consortium,Sam Haldenby et al
EPI_ISL_439805,Liverpool Clinical Laboratories,COVID-19 Genomics UK (COG-UK) Consortium,Sam Haldenby et al
EPI_ISL_439806,Liverpool Clinical Laboratories,COVID-19 Genomics UK (COG-UK) Consortium,Sam Haldenby et al
EPI_ISL_439807,Liverpool Clinical Laboratories,COVID-19 Genomics UK (COG-UK) Consortium,Sam Haldenby et al
EPI_ISL_439808,Liverpool Clinical Laboratories,COVID-19 Genomics UK (COG-UK) Consortium,Sam Haldenby et al
EPI_ISL_439809,Liverpool Clinical Laboratories,COVID-19 Genomics UK (COG-UK) Consortium,Sam Haldenby et al
EPI_ISL_439810,Liverpool Clinical Laboratories,COVID-19 Genomics UK (COG-UK) Consortium,Sam Haldenby et al
EPI_ISL_439812,Liverpool Clinical Laboratories,COVID-19 Genomics UK (COG-UK) Consortium,Sam Haldenby et al
EPI_ISL_439813,Liverpool Clinical Laboratories,COVID-19 Genomics UK (COG-UK) Consortium,Sam Haldenby et al
EPI_ISL_439814,Liverpool Clinical Laboratories,COVID-19 Genomics UK (COG-UK) Consortium,Sam Haldenby et al
EPI_ISL_439815,Liverpool Clinical Laboratories,COVID-19 Genomics UK (COG-UK) Consortium,Sam Haldenby et al
EPI_ISL_439816,Liverpool Clinical Laboratories,COVID-19 Genomics UK (COG-UK) Consortium,Sam Haldenby et al
EPI_ISL_439817,Liverpool Clinical Laboratories,COVID-19 Genomics UK (COG-UK) Consortium,Sam Haldenby et al
EPI_ISL_439818,Liverpool Clinical Laboratories,COVID-19 Genomics UK (COG-UK) Consortium,Sam Haldenby et al
EPI_ISL_439820,Liverpool Clinical Laboratories,COVID-19 Genomics UK (COG-UK) Consortium,Sam Haldenby et al
EPI_ISL_439821,Liverpool Clinical Laboratories,COVID-19 Genomics UK (COG-UK) Consortium,Sam Haldenby et al
EPI_ISL_439823,Liverpool Clinical Laboratories,COVID-19 Genomics UK (COG-UK) Consortium,Sam Haldenby et al
EPI_ISL_439824,Liverpool Clinical Laboratories,COVID-19 Genomics UK (COG-UK) Consortium,Sam Haldenby et al
EPI_ISL_439825,Liverpool Clinical Laboratories,COVID-19 Genomics UK (COG-UK) Consortium,Sam Haldenby et al
EPI_ISL_439826,Liverpool Clinical Laboratories,COVID-19 Genomics UK (COG-UK) Consortium,Sam Haldenby et al
EPI_ISL_439827,Liverpool Clinical Laboratories,COVID-19 Genomics UK (COG-UK) Consortium,Sam Haldenby et al
EPI_ISL_439828,Liverpool Clinical Laboratories,COVID-19 Genomics UK (COG-UK) Consortium,Sam Haldenby et al
EPI_ISL_439829,Liverpool Clinical Laboratories,COVID-19 Genomics UK (COG-UK) Consortium,Sam Haldenby et al
EPI_ISL_439830,Liverpool Clinical Laboratories,COVID-19 Genomics UK (COG-UK) Consortium,Sam Haldenby et al
EPI_ISL_439831,Liverpool Clinical Laboratories,COVID-19 Genomics UK (COG-UK) Consortium,Sam Haldenby et al
EPI_ISL_439832,Liverpool Clinical Laboratories,COVID-19 Genomics UK (COG-UK) Consortium,Sam Haldenby et al
EPI_ISL_439834,Liverpool Clinical Laboratories,COVID-19 Genomics UK (COG-UK) Consortium,Sam Haldenby et al
EPI_ISL_439835,Liverpool Clinical Laboratories,COVID-19 Genomics UK (COG-UK) Consortium,Sam Haldenby et al
EPI_ISL_439836,Liverpool Clinical Laboratories,COVID-19 Genomics UK (COG-UK) Consortium,Sam Haldenby et al
EPI_ISL_449330,Liverpool Clinical Laboratories,COVID-19 Genomics UK (COG-UK) Consortium,Sam Haldenby et al
EPI_ISL_439837,Liverpool Clinical Laboratories,COVID-19 Genomics UK (COG-UK) Consortium,Sam Haldenby et al
EPI_ISL_439838,Liverpool Clinical Laboratories,COVID-19 Genomics UK (COG-UK) Consortium,Sam Haldenby et al
EPI_ISL_439839,Liverpool Clinical Laboratories,COVID-19 Genomics UK (COG-UK) Consortium,Sam Haldenby et al
EPI_ISL_439840,Liverpool Clinical Laboratories,COVID-19 Genomics UK (COG-UK) Consortium,Sam Haldenby et al
EPI_ISL_439841,Liverpool Clinical Laboratories,COVID-19 Genomics UK (COG-UK) Consortium,Sam Haldenby et al
EPI_ISL_439842,Liverpool Clinical Laboratories,COVID-19 Genomics UK (COG-UK) Consortium,Sam Haldenby et al
EPI_ISL_439843,Liverpool Clinical Laboratories,COVID-19 Genomics UK (COG-UK) Consortium,Sam Haldenby et al
EPI_ISL_439844,Liverpool Clinical Laboratories,COVID-19 Genomics UK (COG-UK) Consortium,Sam Haldenby et al
EPI_ISL_439845,Liverpool Clinical Laboratories,COVID-19 Genomics UK (COG-UK) Consortium,Sam Haldenby et al
EPI_ISL_439847,Liverpool Clinical Laboratories,COVID-19 Genomics UK (COG-UK) Consortium,Sam Haldenby et al
EPI_ISL_439848,Liverpool Clinical Laboratories,COVID-19 Genomics UK (COG-UK) Consortium,Sam Haldenby et al
EPI_ISL_439849,Liverpool Clinical Laboratories,COVID-19 Genomics UK (COG-UK) Consortium,Sam Haldenby et al
EPI_ISL_439850,Liverpool Clinical Laboratories,COVID-19 Genomics UK (COG-UK) Consortium,Sam Haldenby et al
EPI_ISL_439851,Liverpool Clinical Laboratories,COVID-19 Genomics UK (COG-UK) Consortium,Sam Haldenby et al
EPI_ISL_439855,Liverpool Clinical Laboratories,COVID-19 Genomics UK (COG-UK) Consortium,Sam Haldenby et al
EPI_ISL_439856,Liverpool Clinical Laboratories,COVID-19 Genomics UK (COG-UK) Consortium,Sam Haldenby et al
EPI_ISL_439857,Liverpool Clinical Laboratories,COVID-19 Genomics UK (COG-UK) Consortium,Sam Haldenby et al
EPI_ISL_439858,Liverpool Clinical Laboratories,COVID-19 Genomics UK (COG-UK) Consortium,Sam Haldenby et al
EPI_ISL_439859,Liverpool Clinical Laboratories,COVID-19 Genomics UK (COG-UK) Consortium,Sam Haldenby et al
EPI_ISL_439860,Liverpool Clinical Laboratories,COVID-19 Genomics UK (COG-UK) Consortium,Sam Haldenby et al
EPI_ISL_439861,Liverpool Clinical Laboratories,COVID-19 Genomics UK (COG-UK) Consortium,Sam Haldenby et al
EPI_ISL_440853,Liverpool Clinical Laboratories,COVID-19 Genomics UK (COG-UK) Consortium,Sam Haldenby et al
EPI_ISL_440854,Liverpool Clinical Laboratories,COVID-19 Genomics UK (COG-UK) Consortium,Sam Haldenby et al
EPI_ISL_449331,Liverpool Clinical Laboratories,COVID-19 Genomics UK (COG-UK) Consortium,Sam Haldenby et al
EPI_ISL_440855,Liverpool Clinical Laboratories,COVID-19 Genomics UK (COG-UK) Consortium,Sam Haldenby et al
EPI_ISL_440856,Liverpool Clinical Laboratories,COVID-19 Genomics UK (COG-UK) Consortium,Sam Haldenby et al
EPI_ISL_440857,Liverpool Clinical Laboratories,COVID-19 Genomics UK (COG-UK) Consortium,Sam Haldenby et al
EPI_ISL_440859,Liverpool Clinical Laboratories,COVID-19 Genomics UK (COG-UK) Consortium,Sam Haldenby et al
EPI_ISL_440861,Liverpool Clinical Laboratories,COVID-19 Genomics UK (COG-UK) Consortium,Sam Haldenby et al
EPI_ISL_440863,Liverpool Clinical Laboratories,COVID-19 Genomics UK (COG-UK) Consortium,Sam Haldenby et al
EPI_ISL_449335,Liverpool Clinical Laboratories,COVID-19 Genomics UK (COG-UK) Consortium,Sam Haldenby et al
EPI_ISL_449337,Liverpool Clinical Laboratories,COVID-19 Genomics UK (COG-UK) Consortium,Sam Haldenby et al
EPI_ISL_449341,Liverpool Clinical Laboratories,COVID-19 Genomics UK (COG-UK) Consortium,Sam Haldenby et al
EPI_ISL_449342,Liverpool Clinical Laboratories,COVID-19 Genomics UK (COG-UK) Consortium,Sam Haldenby et al
EPI_ISL_449348,Liverpool Clinical Laboratories,COVID-19 Genomics UK (COG-UK) Consortium,Sam Haldenby et al
EPI_ISL_449350,Liverpool Clinical Laboratories,COVID-19 Genomics UK (COG-UK) Consortium,Sam Haldenby et al
EPI_ISL_449354,Liverpool Clinical Laboratories,COVID-19 Genomics UK (COG-UK) Consortium,Sam Haldenby et al
EPI_ISL_449356,Liverpool Clinical Laboratories,COVID-19 Genomics UK (COG-UK) Consortium,Sam Haldenby et al
EPI_ISL_449357,Liverpool Clinical Laboratories,COVID-19 Genomics UK (COG-UK) Consortium,Sam Haldenby et al
EPI_ISL_449358,Liverpool Clinical Laboratories,COVID-19 Genomics UK (COG-UK) Consortium,Sam Haldenby et al
EPI_ISL_449360,Liverpool Clinical Laboratories,COVID-19 Genomics UK (COG-UK) Consortium,Sam Haldenby et al
EPI_ISL_449363,Liverpool Clinical Laboratories,COVID-19 Genomics UK (COG-UK) Consortium,Sam Haldenby et al
EPI_ISL_449366,Liverpool Clinical Laboratories,COVID-19 Genomics UK (COG-UK) Consortium,Sam Haldenby et al
EPI_ISL_449368,Liverpool Clinical Laboratories,COVID-19 Genomics UK (COG-UK) Consortium,Sam Haldenby et al
EPI_ISL_449369,Liverpool Clinical Laboratories,COVID-19 Genomics UK (COG-UK) Consortium,Sam Haldenby et al
EPI_ISL_449371,Liverpool Clinical Laboratories,COVID-19 Genomics UK (COG-UK) Consortium,Sam Haldenby et al
EPI_ISL_449377,Liverpool Clinical Laboratories,COVID-19 Genomics UK (COG-UK) Consortium,Sam Haldenby et al
EPI_ISL_449384,Liverpool Clinical Laboratories,COVID-19 Genomics UK (COG-UK) Consortium,Sam Haldenby et al
EPI_ISL_449389,Liverpool Clinical Laboratories,COVID-19 Genomics UK (COG-UK) Consortium,Sam Haldenby et al
EPI_ISL_449391,Liverpool Clinical Laboratories,COVID-19 Genomics UK (COG-UK) Consortium,Sam Haldenby et al
EPI_ISL_449392,Liverpool Clinical Laboratories,COVID-19 Genomics UK (COG-UK) Consortium,Sam Haldenby et al
EPI_ISL_449394,Liverpool Clinical Laboratories,COVID-19 Genomics UK (COG-UK) Consortium,Sam Haldenby et al
EPI_ISL_449395,Liverpool Clinical Laboratories,COVID-19 Genomics UK (COG-UK) Consortium,Sam Haldenby et al
EPI_ISL_449396,Liverpool Clinical Laboratories,COVID-19 Genomics UK (COG-UK) Consortium,Sam Haldenby et al
EPI_ISL_449400,Liverpool Clinical Laboratories,COVID-19 Genomics UK (COG-UK) Consortium,Sam Haldenby et al
EPI_ISL_449403,Liverpool Clinical Laboratories,COVID-19 Genomics UK (COG-UK) Consortium,Sam Haldenby et al
EPI_ISL_449406,Liverpool Clinical Laboratories,COVID-19 Genomics UK (COG-UK) Consortium,Sam Haldenby et al
EPI_ISL_449409,Liverpool Clinical Laboratories,COVID-19 Genomics UK (COG-UK) Consortium,Sam Haldenby et al
EPI_ISL_449411,Liverpool Clinical Laboratories,COVID-19 Genomics UK (COG-UK) Consortium,Sam Haldenby et al
EPI_ISL_449416,Liverpool Clinical Laboratories,COVID-19 Genomics UK (COG-UK) Consortium,Sam Haldenby et al
EPI_ISL_449419,Liverpool Clinical Laboratories,COVID-19 Genomics UK (COG-UK) Consortium,Sam Haldenby et al
EPI_ISL_449420,Liverpool Clinical Laboratories,COVID-19 Genomics UK (COG-UK) Consortium,Sam Haldenby et al
EPI_ISL_449421,Liverpool Clinical Laboratories,COVID-19 Genomics UK (COG-UK) Consortium,Sam Haldenby et al
EPI_ISL_449422,Liverpool Clinical Laboratories,COVID-19 Genomics UK (COG-UK) Consortium,Sam Haldenby et al
EPI_ISL_449425,Liverpool Clinical Laboratories,COVID-19 Genomics UK (COG-UK) Consortium,Sam Haldenby et al
EPI_ISL_449430,Liverpool Clinical Laboratories,COVID-19 Genomics UK (COG-UK) Consortium,Sam Haldenby et al
EPI_ISL_449431,Liverpool Clinical Laboratories,COVID-19 Genomics UK (COG-UK) Consortium,Sam Haldenby et al
EPI_ISL_449432,Liverpool Clinical Laboratories,COVID-19 Genomics UK (COG-UK) Consortium,Sam Haldenby et al
EPI_ISL_449435,Liverpool Clinical Laboratories,COVID-19 Genomics UK (COG-UK) Consortium,Sam Haldenby et al
EPI_ISL_449439,Liverpool Clinical Laboratories,COVID-19 Genomics UK (COG-UK) Consortium,Sam Haldenby et al
EPI_ISL_449443,Liverpool Clinical Laboratories,COVID-19 Genomics UK (COG-UK) Consortium,Sam Haldenby et al
EPI_ISL_449445,Liverpool Clinical Laboratories,COVID-19 Genomics UK (COG-UK) Consortium,Sam Haldenby et al
EPI_ISL_449448,Liverpool Clinical Laboratories,COVID-19 Genomics UK (COG-UK) Consortium,Sam Haldenby et al
EPI_ISL_449449,Liverpool Clinical Laboratories,COVID-19 Genomics UK (COG-UK) Consortium,Sam Haldenby et al
EPI_ISL_449450,Liverpool Clinical Laboratories,COVID-19 Genomics UK (COG-UK) Consortium,Sam Haldenby et al
EPI_ISL_449451,Liverpool Clinical Laboratories,COVID-19 Genomics UK (COG-UK) Consortium,Sam Haldenby et al
EPI_ISL_449453,Liverpool Clinical Laboratories,COVID-19 Genomics UK (COG-UK) Consortium,Sam Haldenby et al
EPI_ISL_449454,Liverpool Clinical Laboratories,COVID-19 Genomics UK (COG-UK) Consortium,Sam Haldenby et al
EPI_ISL_449455,Liverpool Clinical Laboratories,COVID-19 Genomics UK (COG-UK) Consortium,Sam Haldenby et al
EPI_ISL_449457,Liverpool Clinical Laboratories,COVID-19 Genomics UK (COG-UK) Consortium,Sam Haldenby et al
EPI_ISL_449459,Liverpool Clinical Laboratories,COVID-19 Genomics UK (COG-UK) Consortium,Sam Haldenby et al
EPI_ISL_449460,Liverpool Clinical Laboratories,COVID-19 Genomics UK (COG-UK) Consortium,Sam Haldenby et al
EPI_ISL_449463,Liverpool Clinical Laboratories,COVID-19 Genomics UK (COG-UK) Consortium,Sam Haldenby et al
EPI_ISL_449467,Liverpool Clinical Laboratories,COVID-19 Genomics UK (COG-UK) Consortium,Sam Haldenby et al
EPI_ISL_449469,Liverpool Clinical Laboratories,COVID-19 Genomics UK (COG-UK) Consortium,Sam Haldenby et al
EPI_ISL_440864,Liverpool Clinical Laboratories,COVID-19 Genomics UK (COG-UK) Consortium,Sam Haldenby et al
EPI_ISL_440865,Liverpool Clinical Laboratories,COVID-19 Genomics UK (COG-UK) Consortium,Sam Haldenby et al
EPI_ISL_440866,Liverpool Clinical Laboratories,COVID-19 Genomics UK (COG-UK) Consortium,Sam Haldenby et al
EPI_ISL_440867,Liverpool Clinical Laboratories,COVID-19 Genomics UK (COG-UK) Consortium,Sam Haldenby et al
EPI_ISL_440869,Liverpool Clinical Laboratories,COVID-19 Genomics UK (COG-UK) Consortium,Sam Haldenby et al
EPI_ISL_440872,Liverpool Clinical Laboratories,COVID-19 Genomics UK (COG-UK) Consortium,Sam Haldenby et al
EPI_ISL_440873,Liverpool Clinical Laboratories,COVID-19 Genomics UK (COG-UK) Consortium,Sam Haldenby et al
EPI_ISL_440875,Liverpool Clinical Laboratories,COVID-19 Genomics UK (COG-UK) Consortium,Sam Haldenby et al
EPI_ISL_440876,Liverpool Clinical Laboratories,COVID-19 Genomics UK (COG-UK) Consortium,Sam Haldenby et al
EPI_ISL_440877,Liverpool Clinical Laboratories,COVID-19 Genomics UK (COG-UK) Consortium,Sam Haldenby et al
EPI_ISL_440878,Liverpool Clinical Laboratories,COVID-19 Genomics UK (COG-UK) Consortium,Sam Haldenby et al
EPI_ISL_440880,Liverpool Clinical Laboratories,COVID-19 Genomics UK (COG-UK) Consortium,Sam Haldenby et al
EPI_ISL_440881,Liverpool Clinical Laboratories,COVID-19 Genomics UK (COG-UK) Consortium,Sam Haldenby et al
EPI_ISL_440882,Liverpool Clinical Laboratories,COVID-19 Genomics UK (COG-UK) Consortium,Sam Haldenby et al
EPI_ISL_440883,Liverpool Clinical Laboratories,COVID-19 Genomics UK (COG-UK) Consortium,Sam Haldenby et al
EPI_ISL_440884,Liverpool Clinical Laboratories,COVID-19 Genomics UK (COG-UK) Consortium,Sam Haldenby et al
EPI_ISL_440886,Liverpool Clinical Laboratories,COVID-19 Genomics UK (COG-UK) Consortium,Sam Haldenby et al
EPI_ISL_440887,Liverpool Clinical Laboratories,COVID-19 Genomics UK (COG-UK) Consortium,Sam Haldenby et al
EPI_ISL_440888,Liverpool Clinical Laboratories,COVID-19 Genomics UK (COG-UK) Consortium,Sam Haldenby et al
EPI_ISL_440889,Liverpool Clinical Laboratories,COVID-19 Genomics UK (COG-UK) Consortium,Sam Haldenby et al
EPI_ISL_440891,Liverpool Clinical Laboratories,COVID-19 Genomics UK (COG-UK) Consortium,Sam Haldenby et al
EPI_ISL_440892,Liverpool Clinical Laboratories,COVID-19 Genomics UK (COG-UK) Consortium,Sam Haldenby et al
EPI_ISL_440893,Liverpool Clinical Laboratories,COVID-19 Genomics UK (COG-UK) Consortium,Sam Haldenby et al
EPI_ISL_440894,Liverpool Clinical Laboratories,COVID-19 Genomics UK (COG-UK) Consortium,Sam Haldenby et al
EPI_ISL_440895,Liverpool Clinical Laboratories,COVID-19 Genomics UK (COG-UK) Consortium,Sam Haldenby et al
EPI_ISL_440896,Liverpool Clinical Laboratories,COVID-19 Genomics UK (COG-UK) Consortium,Sam Haldenby et al
EPI_ISL_440897,Liverpool Clinical Laboratories,COVID-19 Genomics UK (COG-UK) Consortium,Sam Haldenby et al
EPI_ISL_440898,Liverpool Clinical Laboratories,COVID-19 Genomics UK (COG-UK) Consortium,Sam Haldenby et al
EPI_ISL_440899,Liverpool Clinical Laboratories,COVID-19 Genomics UK (COG-UK) Consortium,Sam Haldenby et al
EPI_ISL_440900,Liverpool Clinical Laboratories,COVID-19 Genomics UK (COG-UK) Consortium,Sam Haldenby et al
EPI_ISL_440901,Liverpool Clinical Laboratories,COVID-19 Genomics UK (COG-UK) Consortium,Sam Haldenby et al
EPI_ISL_440902,Liverpool Clinical Laboratories,COVID-19 Genomics UK (COG-UK) Consortium,Sam Haldenby et al
EPI_ISL_440903,Liverpool Clinical Laboratories,COVID-19 Genomics UK (COG-UK) Consortium,Sam Haldenby et al
EPI_ISL_440904,Liverpool Clinical Laboratories,COVID-19 Genomics UK (COG-UK) Consortium,Sam Haldenby et al
EPI_ISL_440905,Liverpool Clinical Laboratories,COVID-19 Genomics UK (COG-UK) Consortium,Sam Haldenby et al
EPI_ISL_440908,Liverpool Clinical Laboratories,COVID-19 Genomics UK (COG-UK) Consortium,Sam Haldenby et al
EPI_ISL_440910,Liverpool Clinical Laboratories,COVID-19 Genomics UK (COG-UK) Consortium,Sam Haldenby et al
EPI_ISL_440911,Liverpool Clinical Laboratories,COVID-19 Genomics UK (COG-UK) Consortium,Sam Haldenby et al
EPI_ISL_440912,Liverpool Clinical Laboratories,COVID-19 Genomics UK (COG-UK) Consortium,Sam Haldenby et al
EPI_ISL_440913,Liverpool Clinical Laboratories,COVID-19 Genomics UK (COG-UK) Consortium,Sam Haldenby et al
EPI_ISL_440914,Liverpool Clinical Laboratories,COVID-19 Genomics UK (COG-UK) Consortium,Sam Haldenby et al
EPI_ISL_440915,Liverpool Clinical Laboratories,COVID-19 Genomics UK (COG-UK) Consortium,Sam Haldenby et al
EPI_ISL_440916,Liverpool Clinical Laboratories,COVID-19 Genomics UK (COG-UK) Consortium,Sam Haldenby et al
EPI_ISL_440917,Liverpool Clinical Laboratories,COVID-19 Genomics UK (COG-UK) Consortium,Sam Haldenby et al
EPI_ISL_440918,Liverpool Clinical Laboratories,COVID-19 Genomics UK (COG-UK) Consortium,Sam Haldenby et al
EPI_ISL_440919,Liverpool Clinical Laboratories,COVID-19 Genomics UK (COG-UK) Consortium,Sam Haldenby et al
EPI_ISL_440920,Liverpool Clinical Laboratories,COVID-19 Genomics UK (COG-UK) Consortium,Sam Haldenby et al
EPI_ISL_440921,Liverpool Clinical Laboratories,COVID-19 Genomics UK (COG-UK) Consortium,Sam Haldenby et al
EPI_ISL_440922,Liverpool Clinical Laboratories,COVID-19 Genomics UK (COG-UK) Consortium,Sam Haldenby et al
EPI_ISL_449471,Liverpool Clinical Laboratories,COVID-19 Genomics UK (COG-UK) Consortium,Sam Haldenby et al
EPI_ISL_449473,Liverpool Clinical Laboratories,COVID-19 Genomics UK (COG-UK) Consortium,Sam Haldenby et al
EPI_ISL_449474,Liverpool Clinical Laboratories,COVID-19 Genomics UK (COG-UK) Consortium,Sam Haldenby et al
EPI_ISL_449475,Liverpool Clinical Laboratories,COVID-19 Genomics UK (COG-UK) Consortium,Sam Haldenby et al
EPI_ISL_449488,Liverpool Clinical Laboratories,COVID-19 Genomics UK (COG-UK) Consortium,Sam Haldenby et al
EPI_ISL_449489,Liverpool Clinical Laboratories,COVID-19 Genomics UK (COG-UK) Consortium,Sam Haldenby et al
EPI_ISL_449491,Liverpool Clinical Laboratories,COVID-19 Genomics UK (COG-UK) Consortium,Sam Haldenby et al
EPI_ISL_449492,Liverpool Clinical Laboratories,COVID-19 Genomics UK (COG-UK) Consortium,Sam Haldenby et al
EPI_ISL_449493,Liverpool Clinical Laboratories,COVID-19 Genomics UK (COG-UK) Consortium,Sam Haldenby et al
EPI_ISL_449494,Liverpool Clinical Laboratories,COVID-19 Genomics UK (COG-UK) Consortium,Sam Haldenby et al
EPI_ISL_449495,Liverpool Clinical Laboratories,COVID-19 Genomics UK (COG-UK) Consortium,Sam Haldenby et al
EPI_ISL_449497,Liverpool Clinical Laboratories,COVID-19 Genomics UK (COG-UK) Consortium,Sam Haldenby et al
EPI_ISL_449498,Liverpool Clinical Laboratories,COVID-19 Genomics UK (COG-UK) Consortium,Sam Haldenby et al
EPI_ISL_449502,Liverpool Clinical Laboratories,COVID-19 Genomics UK (COG-UK) Consortium,Sam Haldenby et al
EPI_ISL_449504,Liverpool Clinical Laboratories,COVID-19 Genomics UK (COG-UK) Consortium,Sam Haldenby et al
EPI_ISL_449505,Liverpool Clinical Laboratories,COVID-19 Genomics UK (COG-UK) Consortium,Sam Haldenby et al
EPI_ISL_449507,Liverpool Clinical Laboratories,COVID-19 Genomics UK (COG-UK) Consortium,Sam Haldenby et al
EPI_ISL_449508,Liverpool Clinical Laboratories,COVID-19 Genomics UK (COG-UK) Consortium,Sam Haldenby et al
EPI_ISL_449509,Liverpool Clinical Laboratories,COVID-19 Genomics UK (COG-UK) Consortium,Sam Haldenby et al
EPI_ISL_449512,Liverpool Clinical Laboratories,COVID-19 Genomics UK (COG-UK) Consortium,Sam Haldenby et al
EPI_ISL_449513,Liverpool Clinical Laboratories,COVID-19 Genomics UK (COG-UK) Consortium,Sam Haldenby et al
EPI_ISL_449514,Liverpool Clinical Laboratories,COVID-19 Genomics UK (COG-UK) Consortium,Sam Haldenby et al
EPI_ISL_449515,Liverpool Clinical Laboratories,COVID-19 Genomics UK (COG-UK) Consortium,Sam Haldenby et al
EPI_ISL_449516,Liverpool Clinical Laboratories,COVID-19 Genomics UK (COG-UK) Consortium,Sam Haldenby et al
EPI_ISL_449518,Liverpool Clinical Laboratories,COVID-19 Genomics UK (COG-UK) Consortium,Sam Haldenby et al
EPI_ISL_449523,Liverpool Clinical Laboratories,COVID-19 Genomics UK (COG-UK) Consortium,Sam Haldenby et al
EPI_ISL_449525,Liverpool Clinical Laboratories,COVID-19 Genomics UK (COG-UK) Consortium,Sam Haldenby et al
EPI_ISL_449526,Liverpool Clinical Laboratories,COVID-19 Genomics UK (COG-UK) Consortium,Sam Haldenby et al
EPI_ISL_449528,Liverpool Clinical Laboratories,COVID-19 Genomics UK (COG-UK) Consortium,Sam Haldenby et al
EPI_ISL_449529,Liverpool Clinical Laboratories,COVID-19 Genomics UK (COG-UK) Consortium,Sam Haldenby et al
EPI_ISL_449532,Liverpool Clinical Laboratories,COVID-19 Genomics UK (COG-UK) Consortium,Sam Haldenby et al
EPI_ISL_449533,Liverpool Clinical Laboratories,COVID-19 Genomics UK (COG-UK) Consortium,Sam Haldenby et al
EPI_ISL_449543,Liverpool Clinical Laboratories,COVID-19 Genomics UK (COG-UK) Consortium,Sam Haldenby et al
EPI_ISL_449547,Liverpool Clinical Laboratories,COVID-19 Genomics UK (COG-UK) Consortium,Sam Haldenby et al
EPI_ISL_449548,Liverpool Clinical Laboratories,COVID-19 Genomics UK (COG-UK) Consortium,Sam Haldenby et al
EPI_ISL_449549,Liverpool Clinical Laboratories,COVID-19 Genomics UK (COG-UK) Consortium,Sam Haldenby et al
EPI_ISL_449551,Liverpool Clinical Laboratories,COVID-19 Genomics UK (COG-UK) Consortium,Sam Haldenby et al
EPI_ISL_449553,Liverpool Clinical Laboratories,COVID-19 Genomics UK (COG-UK) Consortium,Sam Haldenby et al
EPI_ISL_449557,Liverpool Clinical Laboratories,COVID-19 Genomics UK (COG-UK) Consortium,Sam Haldenby et al
EPI_ISL_449559,Liverpool Clinical Laboratories,COVID-19 Genomics UK (COG-UK) Consortium,Sam Haldenby et al
EPI_ISL_449562,Liverpool Clinical Laboratories,COVID-19 Genomics UK (COG-UK) Consortium,Sam Haldenby et al
EPI_ISL_449564,Liverpool Clinical Laboratories,COVID-19 Genomics UK (COG-UK) Consortium,Sam Haldenby et al
EPI_ISL_449566,Liverpool Clinical Laboratories,COVID-19 Genomics UK (COG-UK) Consortium,Sam Haldenby et al
EPI_ISL_449567,Liverpool Clinical Laboratories,COVID-19 Genomics UK (COG-UK) Consortium,Sam Haldenby et al
EPI_ISL_449568,Liverpool Clinical Laboratories,COVID-19 Genomics UK (COG-UK) Consortium,Sam Haldenby et al
EPI_ISL_449571,Liverpool Clinical Laboratories,COVID-19 Genomics UK (COG-UK) Consortium,Sam Haldenby et al
EPI_ISL_449573,Liverpool Clinical Laboratories,COVID-19 Genomics UK (COG-UK) Consortium,Sam Haldenby et al
EPI_ISL_449576,Liverpool Clinical Laboratories,COVID-19 Genomics UK (COG-UK) Consortium,Sam Haldenby et al
EPI_ISL_449578,Liverpool Clinical Laboratories,COVID-19 Genomics UK (COG-UK) Consortium,Sam Haldenby et al
EPI_ISL_449579,Liverpool Clinical Laboratories,COVID-19 Genomics UK (COG-UK) Consortium,Sam Haldenby et al
EPI_ISL_449580,Liverpool Clinical Laboratories,COVID-19 Genomics UK (COG-UK) Consortium,Sam Haldenby et al
EPI_ISL_449581,Liverpool Clinical Laboratories,COVID-19 Genomics UK (COG-UK) Consortium,Sam Haldenby et al
EPI_ISL_449582,Liverpool Clinical Laboratories,COVID-19 Genomics UK (COG-UK) Consortium,Sam Haldenby et al
EPI_ISL_449585,Liverpool Clinical Laboratories,COVID-19 Genomics UK (COG-UK) Consortium,Sam Haldenby et al
EPI_ISL_449587,Liverpool Clinical Laboratories,COVID-19 Genomics UK (COG-UK) Consortium,Sam Haldenby et al
EPI_ISL_449588,Liverpool Clinical Laboratories,COVID-19 Genomics UK (COG-UK) Consortium,Sam Haldenby et al
EPI_ISL_449590,Liverpool Clinical Laboratories,COVID-19 Genomics UK (COG-UK) Consortium,Sam Haldenby et al
EPI_ISL_449592,Liverpool Clinical Laboratories,COVID-19 Genomics UK (COG-UK) Consortium,Sam Haldenby et al
EPI_ISL_449593,Liverpool Clinical Laboratories,COVID-19 Genomics UK (COG-UK) Consortium,Sam Haldenby et al
EPI_ISL_449595,Liverpool Clinical Laboratories,COVID-19 Genomics UK (COG-UK) Consortium,Sam Haldenby et al
EPI_ISL_440923,Liverpool Clinical Laboratories,COVID-19 Genomics UK (COG-UK) Consortium,Sam Haldenby et al
EPI_ISL_440924,Liverpool Clinical Laboratories,COVID-19 Genomics UK (COG-UK) Consortium,Sam Haldenby et al
EPI_ISL_440925,Liverpool Clinical Laboratories,COVID-19 Genomics UK (COG-UK) Consortium,Sam Haldenby et al
EPI_ISL_440926,Liverpool Clinical Laboratories,COVID-19 Genomics UK (COG-UK) Consortium,Sam Haldenby et al
EPI_ISL_440927,Liverpool Clinical Laboratories,COVID-19 Genomics UK (COG-UK) Consortium,Sam Haldenby et al
EPI_ISL_440929,Liverpool Clinical Laboratories,COVID-19 Genomics UK (COG-UK) Consortium,Sam Haldenby et al
EPI_ISL_440930,Liverpool Clinical Laboratories,COVID-19 Genomics UK (COG-UK) Consortium,Sam Haldenby et al
EPI_ISL_440931,Liverpool Clinical Laboratories,COVID-19 Genomics UK (COG-UK) Consortium,Sam Haldenby et al
EPI_ISL_440932,Liverpool Clinical Laboratories,COVID-19 Genomics UK (COG-UK) Consortium,Sam Haldenby et al
EPI_ISL_440933,Liverpool Clinical Laboratories,COVID-19 Genomics UK (COG-UK) Consortium,Sam Haldenby et al
EPI_ISL_440934,Liverpool Clinical Laboratories,COVID-19 Genomics UK (COG-UK) Consortium,Sam Haldenby et al
EPI_ISL_440935,Liverpool Clinical Laboratories,COVID-19 Genomics UK (COG-UK) Consortium,Sam Haldenby et al
EPI_ISL_440936,Liverpool Clinical Laboratories,COVID-19 Genomics UK (COG-UK) Consortium,Sam Haldenby et al
EPI_ISL_440939,Liverpool Clinical Laboratories,COVID-19 Genomics UK (COG-UK) Consortium,Sam Haldenby et al
EPI_ISL_440940,Liverpool Clinical Laboratories,COVID-19 Genomics UK (COG-UK) Consortium,Sam Haldenby et al
EPI_ISL_440941,Liverpool Clinical Laboratories,COVID-19 Genomics UK (COG-UK) Consortium,Sam Haldenby et al
EPI_ISL_440942,Liverpool Clinical Laboratories,COVID-19 Genomics UK (COG-UK) Consortium,Sam Haldenby et al
EPI_ISL_440943,Liverpool Clinical Laboratories,COVID-19 Genomics UK (COG-UK) Consortium,Sam Haldenby et al
EPI_ISL_440944,Liverpool Clinical Laboratories,COVID-19 Genomics UK (COG-UK) Consortium,Sam Haldenby et al
EPI_ISL_440945,Liverpool Clinical Laboratories,COVID-19 Genomics UK (COG-UK) Consortium,Sam Haldenby et al
EPI_ISL_440946,Liverpool Clinical Laboratories,COVID-19 Genomics UK (COG-UK) Consortium,Sam Haldenby et al
EPI_ISL_440947,Liverpool Clinical Laboratories,COVID-19 Genomics UK (COG-UK) Consortium,Sam Haldenby et al
EPI_ISL_440948,Liverpool Clinical Laboratories,COVID-19 Genomics UK (COG-UK) Consortium,Sam Haldenby et al
EPI_ISL_440949,Liverpool Clinical Laboratories,COVID-19 Genomics UK (COG-UK) Consortium,Sam Haldenby et al
EPI_ISL_440950,Liverpool Clinical Laboratories,COVID-19 Genomics UK (COG-UK) Consortium,Sam Haldenby et al
EPI_ISL_453196,Liverpool Clinical Laboratories,COVID-19 Genomics UK (COG-UK) Consortium,Sam Haldenby et al
EPI_ISL_453201,Liverpool Clinical Laboratories,COVID-19 Genomics UK (COG-UK) Consortium,Sam Haldenby et al
EPI_ISL_453202,Liverpool Clinical Laboratories,COVID-19 Genomics UK (COG-UK) Consortium,Sam Haldenby et al
EPI_ISL_453203,Liverpool Clinical Laboratories,COVID-19 Genomics UK (COG-UK) Consortium,Sam Haldenby et al
EPI_ISL_453205,Liverpool Clinical Laboratories,COVID-19 Genomics UK (COG-UK) Consortium,Sam Haldenby et al
EPI_ISL_453206,Liverpool Clinical Laboratories,COVID-19 Genomics UK (COG-UK) Consortium,Sam Haldenby et al
EPI_ISL_453207,Liverpool Clinical Laboratories,COVID-19 Genomics UK (COG-UK) Consortium,Sam Haldenby et al
EPI_ISL_453209,Liverpool Clinical Laboratories,COVID-19 Genomics UK (COG-UK) Consortium,Sam Haldenby et al
EPI_ISL_453211,Liverpool Clinical Laboratories,COVID-19 Genomics UK (COG-UK) Consortium,Sam Haldenby et al
EPI_ISL_453216,Liverpool Clinical Laboratories,COVID-19 Genomics UK (COG-UK) Consortium,Sam Haldenby et al
EPI_ISL_453220,Liverpool Clinical Laboratories,COVID-19 Genomics UK (COG-UK) Consortium,Sam Haldenby et al
EPI_ISL_453221,Liverpool Clinical Laboratories,COVID-19 Genomics UK (COG-UK) Consortium,Sam Haldenby et al
EPI_ISL_453222,Liverpool Clinical Laboratories,COVID-19 Genomics UK (COG-UK) Consortium,Sam Haldenby et al
EPI_ISL_453226,Liverpool Clinical Laboratories,COVID-19 Genomics UK (COG-UK) Consortium,Sam Haldenby et al
EPI_ISL_453227,Liverpool Clinical Laboratories,COVID-19 Genomics UK (COG-UK) Consortium,Sam Haldenby et al
EPI_ISL_453228,Liverpool Clinical Laboratories,COVID-19 Genomics UK (COG-UK) Consortium,Sam Haldenby et al
EPI_ISL_453233,Liverpool Clinical Laboratories,COVID-19 Genomics UK (COG-UK) Consortium,Sam Haldenby et al
EPI_ISL_453237,Liverpool Clinical Laboratories,COVID-19 Genomics UK (COG-UK) Consortium,Sam Haldenby et al
EPI_ISL_449604,Liverpool Clinical Laboratories,COVID-19 Genomics UK (COG-UK) Consortium,Sam Haldenby et al
EPI_ISL_449605,Liverpool Clinical Laboratories,COVID-19 Genomics UK (COG-UK) Consortium,Sam Haldenby et al
EPI_ISL_449606,Liverpool Clinical Laboratories,COVID-19 Genomics UK (COG-UK) Consortium,Sam Haldenby et al
EPI_ISL_449607,Liverpool Clinical Laboratories,COVID-19 Genomics UK (COG-UK) Consortium,Sam Haldenby et al
EPI_ISL_449608,Liverpool Clinical Laboratories,COVID-19 Genomics UK (COG-UK) Consortium,Sam Haldenby et al
EPI_ISL_449609,Liverpool Clinical Laboratories,COVID-19 Genomics UK (COG-UK) Consortium,Sam Haldenby et al
EPI_ISL_449610,Liverpool Clinical Laboratories,COVID-19 Genomics UK (COG-UK) Consortium,Sam Haldenby et al
EPI_ISL_449611,Liverpool Clinical Laboratories,COVID-19 Genomics UK (COG-UK) Consortium,Sam Haldenby et al
EPI_ISL_449612,Liverpool Clinical Laboratories,COVID-19 Genomics UK (COG-UK) Consortium,Sam Haldenby et al
EPI_ISL_449613,Liverpool Clinical Laboratories,COVID-19 Genomics UK (COG-UK) Consortium,Sam Haldenby et al
EPI_ISL_449614,Liverpool Clinical Laboratories,COVID-19 Genomics UK (COG-UK) Consortium,Sam Haldenby et al
EPI_ISL_449615,Liverpool Clinical Laboratories,COVID-19 Genomics UK (COG-UK) Consortium,Sam Haldenby et al
EPI_ISL_449616,Liverpool Clinical Laboratories,COVID-19 Genomics UK (COG-UK) Consortium,Sam Haldenby et al
EPI_ISL_449617,Liverpool Clinical Laboratories,COVID-19 Genomics UK (COG-UK) Consortium,Sam Haldenby et al
EPI_ISL_449619,Liverpool Clinical Laboratories,COVID-19 Genomics UK (COG-UK) Consortium,Sam Haldenby et al
EPI_ISL_449621,Liverpool Clinical Laboratories,COVID-19 Genomics UK (COG-UK) Consortium,Sam Haldenby et al
EPI_ISL_449622,Liverpool Clinical Laboratories,COVID-19 Genomics UK (COG-UK) Consortium,Sam Haldenby et al
EPI_ISL_449623,Liverpool Clinical Laboratories,COVID-19 Genomics UK (COG-UK) Consortium,Sam Haldenby et al
EPI_ISL_449624,Liverpool Clinical Laboratories,COVID-19 Genomics UK (COG-UK) Consortium,Sam Haldenby et al
EPI_ISL_453241,Liverpool Clinical Laboratories,COVID-19 Genomics UK (COG-UK) Consortium,Sam Haldenby et al
EPI_ISL_453242,Liverpool Clinical Laboratories,COVID-19 Genomics UK (COG-UK) Consortium,Sam Haldenby et al
EPI_ISL_453243,Liverpool Clinical Laboratories,COVID-19 Genomics UK (COG-UK) Consortium,Sam Haldenby et al
EPI_ISL_453244,Liverpool Clinical Laboratories,COVID-19 Genomics UK (COG-UK) Consortium,Sam Haldenby et al
EPI_ISL_453245,Liverpool Clinical Laboratories,COVID-19 Genomics UK (COG-UK) Consortium,Sam Haldenby et al
EPI_ISL_453246,Liverpool Clinical Laboratories,COVID-19 Genomics UK (COG-UK) Consortium,Sam Haldenby et al
EPI_ISL_453249,Liverpool Clinical Laboratories,COVID-19 Genomics UK (COG-UK) Consortium,Sam Haldenby et al
EPI_ISL_453250,Liverpool Clinical Laboratories,COVID-19 Genomics UK (COG-UK) Consortium,Sam Haldenby et al
EPI_ISL_453255,Liverpool Clinical Laboratories,COVID-19 Genomics UK (COG-UK) Consortium,Sam Haldenby et al
EPI_ISL_453256,Liverpool Clinical Laboratories,COVID-19 Genomics UK (COG-UK) Consortium,Sam Haldenby et al
EPI_ISL_453257,Liverpool Clinical Laboratories,COVID-19 Genomics UK (COG-UK) Consortium,Sam Haldenby et al
EPI_ISL_453258,Liverpool Clinical Laboratories,COVID-19 Genomics UK (COG-UK) Consortium,Sam Haldenby et al
EPI_ISL_453259,Liverpool Clinical Laboratories,COVID-19 Genomics UK (COG-UK) Consortium,Sam Haldenby et al
EPI_ISL_453260,Liverpool Clinical Laboratories,COVID-19 Genomics UK (COG-UK) Consortium,Sam Haldenby et al
EPI_ISL_453261,Liverpool Clinical Laboratories,COVID-19 Genomics UK (COG-UK) Consortium,Sam Haldenby et al
EPI_ISL_453262,Liverpool Clinical Laboratories,COVID-19 Genomics UK (COG-UK) Consortium,Sam Haldenby et al
EPI_ISL_453263,Liverpool Clinical Laboratories,COVID-19 Genomics UK (COG-UK) Consortium,Sam Haldenby et al
EPI_ISL_453266,Liverpool Clinical Laboratories,COVID-19 Genomics UK (COG-UK) Consortium,Sam Haldenby et al
EPI_ISL_453267,Liverpool Clinical Laboratories,COVID-19 Genomics UK (COG-UK) Consortium,Sam Haldenby et al
EPI_ISL_453268,Liverpool Clinical Laboratories,COVID-19 Genomics UK (COG-UK) Consortium,Sam Haldenby et al
EPI_ISL_453269,Liverpool Clinical Laboratories,COVID-19 Genomics UK (COG-UK) Consortium,Sam Haldenby et al
EPI_ISL_453271,Liverpool Clinical Laboratories,COVID-19 Genomics UK (COG-UK) Consortium,Sam Haldenby et al
EPI_ISL_453273,Liverpool Clinical Laboratories,COVID-19 Genomics UK (COG-UK) Consortium,Sam Haldenby et al
EPI_ISL_453276,Liverpool Clinical Laboratories,COVID-19 Genomics UK (COG-UK) Consortium,Sam Haldenby et al
EPI_ISL_453280,Liverpool Clinical Laboratories,COVID-19 Genomics UK (COG-UK) Consortium,Sam Haldenby et al
EPI_ISL_453282,Liverpool Clinical Laboratories,COVID-19 Genomics UK (COG-UK) Consortium,Sam Haldenby et al
EPI_ISL_453285,Liverpool Clinical Laboratories,COVID-19 Genomics UK (COG-UK) Consortium,Sam Haldenby et al
EPI_ISL_453288,Liverpool Clinical Laboratories,COVID-19 Genomics UK (COG-UK) Consortium,Sam Haldenby et al
EPI_ISL_453289,Liverpool Clinical Laboratories,COVID-19 Genomics UK (COG-UK) Consortium,Sam Haldenby et al
EPI_ISL_453290,Liverpool Clinical Laboratories,COVID-19 Genomics UK (COG-UK) Consortium,Sam Haldenby et al
EPI_ISL_453291,Liverpool Clinical Laboratories,COVID-19 Genomics UK (COG-UK) Consortium,Sam Haldenby et al
EPI_ISL_453293,Liverpool Clinical Laboratories,COVID-19 Genomics UK (COG-UK) Consortium,Sam Haldenby et al
EPI_ISL_453297,Liverpool Clinical Laboratories,COVID-19 Genomics UK (COG-UK) Consortium,Sam Haldenby et al
EPI_ISL_453298,Liverpool Clinical Laboratories,COVID-19 Genomics UK (COG-UK) Consortium,Sam Haldenby et al
EPI_ISL_453299,Liverpool Clinical Laboratories,COVID-19 Genomics UK (COG-UK) Consortium,Sam Haldenby et al
EPI_ISL_453301,Liverpool Clinical Laboratories,COVID-19 Genomics UK (COG-UK) Consortium,Sam Haldenby et al
EPI_ISL_453307,Liverpool Clinical Laboratories,COVID-19 Genomics UK (COG-UK) Consortium,Sam Haldenby et al
EPI_ISL_453308,Liverpool Clinical Laboratories,COVID-19 Genomics UK (COG-UK) Consortium,Sam Haldenby et al
EPI_ISL_453311,Liverpool Clinical Laboratories,COVID-19 Genomics UK (COG-UK) Consortium,Sam Haldenby et al
EPI_ISL_453312,Liverpool Clinical Laboratories,COVID-19 Genomics UK (COG-UK) Consortium,Sam Haldenby et al
EPI_ISL_453313,Liverpool Clinical Laboratories,COVID-19 Genomics UK (COG-UK) Consortium,Sam Haldenby et al
EPI_ISL_453315,Liverpool Clinical Laboratories,COVID-19 Genomics UK (COG-UK) Consortium,Sam Haldenby et al
EPI_ISL_453316,Liverpool Clinical Laboratories,COVID-19 Genomics UK (COG-UK) Consortium,Sam Haldenby et al
EPI_ISL_453319,Liverpool Clinical Laboratories,COVID-19 Genomics UK (COG-UK) Consortium,Sam Haldenby et al
EPI_ISL_453321,Liverpool Clinical Laboratories,COVID-19 Genomics UK (COG-UK) Consortium,Sam Haldenby et al
EPI_ISL_453322,Liverpool Clinical Laboratories,COVID-19 Genomics UK (COG-UK) Consortium,Sam Haldenby et al
EPI_ISL_453323,Liverpool Clinical Laboratories,COVID-19 Genomics UK (COG-UK) Consortium,Sam Haldenby et al
EPI_ISL_453325,Liverpool Clinical Laboratories,COVID-19 Genomics UK (COG-UK) Consortium,Sam Haldenby et al
EPI_ISL_453326,Liverpool Clinical Laboratories,COVID-19 Genomics UK (COG-UK) Consortium,Sam Haldenby et al
EPI_ISL_453327,Liverpool Clinical Laboratories,COVID-19 Genomics UK (COG-UK) Consortium,Sam Haldenby et al
EPI_ISL_453328,Liverpool Clinical Laboratories,COVID-19 Genomics UK (COG-UK) Consortium,Sam Haldenby et al
EPI_ISL_453329,Liverpool Clinical Laboratories,COVID-19 Genomics UK (COG-UK) Consortium,Sam Haldenby et al
EPI_ISL_453331,Liverpool Clinical Laboratories,COVID-19 Genomics UK (COG-UK) Consortium,Sam Haldenby et al
EPI_ISL_453334,Liverpool Clinical Laboratories,COVID-19 Genomics UK (COG-UK) Consortium,Sam Haldenby et al
EPI_ISL_453335,Liverpool Clinical Laboratories,COVID-19 Genomics UK (COG-UK) Consortium,Sam Haldenby et al
EPI_ISL_453336,Liverpool Clinical Laboratories,COVID-19 Genomics UK (COG-UK) Consortium,Sam Haldenby et al
EPI_ISL_453337,Liverpool Clinical Laboratories,COVID-19 Genomics UK (COG-UK) Consortium,Sam Haldenby et al
EPI_ISL_453342,Liverpool Clinical Laboratories,COVID-19 Genomics UK (COG-UK) Consortium,Sam Haldenby et al
EPI_ISL_453343,Liverpool Clinical Laboratories,COVID-19 Genomics UK (COG-UK) Consortium,Sam Haldenby et al
EPI_ISL_453344,Liverpool Clinical Laboratories,COVID-19 Genomics UK (COG-UK) Consortium,Sam Haldenby et al
EPI_ISL_453345,Liverpool Clinical Laboratories,COVID-19 Genomics UK (COG-UK) Consortium,Sam Haldenby et al
EPI_ISL_453346,Liverpool Clinical Laboratories,COVID-19 Genomics UK (COG-UK) Consortium,Sam Haldenby et al
EPI_ISL_453348,Liverpool Clinical Laboratories,COVID-19 Genomics UK (COG-UK) Consortium,Sam Haldenby et al
EPI_ISL_453350,Liverpool Clinical Laboratories,COVID-19 Genomics UK (COG-UK) Consortium,Sam Haldenby et al
EPI_ISL_453351,Liverpool Clinical Laboratories,COVID-19 Genomics UK (COG-UK) Consortium,Sam Haldenby et al
EPI_ISL_453354,Liverpool Clinical Laboratories,COVID-19 Genomics UK (COG-UK) Consortium,Sam Haldenby et al
EPI_ISL_453356,Liverpool Clinical Laboratories,COVID-19 Genomics UK (COG-UK) Consortium,Sam Haldenby et al
EPI_ISL_453357,Liverpool Clinical Laboratories,COVID-19 Genomics UK (COG-UK) Consortium,Sam Haldenby et al
EPI_ISL_453359,Liverpool Clinical Laboratories,COVID-19 Genomics UK (COG-UK) Consortium,Sam Haldenby et al
EPI_ISL_453360,Liverpool Clinical Laboratories,COVID-19 Genomics UK (COG-UK) Consortium,Sam Haldenby et al
EPI_ISL_453361,Liverpool Clinical Laboratories,COVID-19 Genomics UK (COG-UK) Consortium,Sam Haldenby et al
EPI_ISL_453362,Liverpool Clinical Laboratories,COVID-19 Genomics UK (COG-UK) Consortium,Sam Haldenby et al
EPI_ISL_453363,Liverpool Clinical Laboratories,COVID-19 Genomics UK (COG-UK) Consortium,Sam Haldenby et al
EPI_ISL_453365,Liverpool Clinical Laboratories,COVID-19 Genomics UK (COG-UK) Consortium,Sam Haldenby et al
EPI_ISL_453367,Liverpool Clinical Laboratories,COVID-19 Genomics UK (COG-UK) Consortium,Sam Haldenby et al
EPI_ISL_453368,Liverpool Clinical Laboratories,COVID-19 Genomics UK (COG-UK) Consortium,Sam Haldenby et al
EPI_ISL_453369,Liverpool Clinical Laboratories,COVID-19 Genomics UK (COG-UK) Consortium,Sam Haldenby et al
EPI_ISL_453374,Liverpool Clinical Laboratories,COVID-19 Genomics UK (COG-UK) Consortium,Sam Haldenby et al
EPI_ISL_453375,Liverpool Clinical Laboratories,COVID-19 Genomics UK (COG-UK) Consortium,Sam Haldenby et al
EPI_ISL_453377,Liverpool Clinical Laboratories,COVID-19 Genomics UK (COG-UK) Consortium,Sam Haldenby et al
EPI_ISL_453378,Liverpool Clinical Laboratories,COVID-19 Genomics UK (COG-UK) Consortium,Sam Haldenby et al
EPI_ISL_453379,Liverpool Clinical Laboratories,COVID-19 Genomics UK (COG-UK) Consortium,Sam Haldenby et al
EPI_ISL_453380,Liverpool Clinical Laboratories,COVID-19 Genomics UK (COG-UK) Consortium,Sam Haldenby et al
EPI_ISL_453381,Liverpool Clinical Laboratories,COVID-19 Genomics UK (COG-UK) Consortium,Sam Haldenby et al
EPI_ISL_453384,Liverpool Clinical Laboratories,COVID-19 Genomics UK (COG-UK) Consortium,Sam Haldenby et al
EPI_ISL_453386,Liverpool Clinical Laboratories,COVID-19 Genomics UK (COG-UK) Consortium,Sam Haldenby et al
EPI_ISL_453392,Liverpool Clinical Laboratories,COVID-19 Genomics UK (COG-UK) Consortium,Sam Haldenby et al
EPI_ISL_453394,Liverpool Clinical Laboratories,COVID-19 Genomics UK (COG-UK) Consortium,Sam Haldenby et al
EPI_ISL_453395,Liverpool Clinical Laboratories,COVID-19 Genomics UK (COG-UK) Consortium,Sam Haldenby et al
EPI_ISL_453396,Liverpool Clinical Laboratories,COVID-19 Genomics UK (COG-UK) Consortium,Sam Haldenby et al
EPI_ISL_453397,Liverpool Clinical Laboratories,COVID-19 Genomics UK (COG-UK) Consortium,Sam Haldenby et al
EPI_ISL_453398,Liverpool Clinical Laboratories,COVID-19 Genomics UK (COG-UK) Consortium,Sam Haldenby et al
EPI_ISL_453399,Liverpool Clinical Laboratories,COVID-19 Genomics UK (COG-UK) Consortium,Sam Haldenby et al
EPI_ISL_453402,Liverpool Clinical Laboratories,COVID-19 Genomics UK (COG-UK) Consortium,Sam Haldenby et al
EPI_ISL_453403,Liverpool Clinical Laboratories,COVID-19 Genomics UK (COG-UK) Consortium,Sam Haldenby et al
EPI_ISL_453405,Liverpool Clinical Laboratories,COVID-19 Genomics UK (COG-UK) Consortium,Sam Haldenby et al
EPI_ISL_453406,Liverpool Clinical Laboratories,COVID-19 Genomics UK (COG-UK) Consortium,Sam Haldenby et al
EPI_ISL_453407,Liverpool Clinical Laboratories,COVID-19 Genomics UK (COG-UK) Consortium,Sam Haldenby et al
EPI_ISL_453408,Liverpool Clinical Laboratories,COVID-19 Genomics UK (COG-UK) Consortium,Sam Haldenby et al
EPI_ISL_453409,Liverpool Clinical Laboratories,COVID-19 Genomics UK (COG-UK) Consortium,Sam Haldenby et al
EPI_ISL_453410,Liverpool Clinical Laboratories,COVID-19 Genomics UK (COG-UK) Consortium,Sam Haldenby et al
EPI_ISL_453411,Liverpool Clinical Laboratories,COVID-19 Genomics UK (COG-UK) Consortium,Sam Haldenby et al
EPI_ISL_453412,Liverpool Clinical Laboratories,COVID-19 Genomics UK (COG-UK) Consortium,Sam Haldenby et al
EPI_ISL_453415,Liverpool Clinical Laboratories,COVID-19 Genomics UK (COG-UK) Consortium,Sam Haldenby et al
EPI_ISL_453416,Liverpool Clinical Laboratories,COVID-19 Genomics UK (COG-UK) Consortium,Sam Haldenby et al
EPI_ISL_453422,Liverpool Clinical Laboratories,COVID-19 Genomics UK (COG-UK) Consortium,Sam Haldenby et al
EPI_ISL_453425,Liverpool Clinical Laboratories,COVID-19 Genomics UK (COG-UK) Consortium,Sam Haldenby et al
EPI_ISL_453426,Liverpool Clinical Laboratories,COVID-19 Genomics UK (COG-UK) Consortium,Sam Haldenby et al
EPI_ISL_453428,Liverpool Clinical Laboratories,COVID-19 Genomics UK (COG-UK) Consortium,Sam Haldenby et al
EPI_ISL_453429,Liverpool Clinical Laboratories,COVID-19 Genomics UK (COG-UK) Consortium,Sam Haldenby et al
EPI_ISL_453431,Liverpool Clinical Laboratories,COVID-19 Genomics UK (COG-UK) Consortium,Sam Haldenby et al
EPI_ISL_453432,Liverpool Clinical Laboratories,COVID-19 Genomics UK (COG-UK) Consortium,Sam Haldenby et al
EPI_ISL_453433,Liverpool Clinical Laboratories,COVID-19 Genomics UK (COG-UK) Consortium,Sam Haldenby et al
EPI_ISL_453434,Liverpool Clinical Laboratories,COVID-19 Genomics UK (COG-UK) Consortium,Sam Haldenby et al
EPI_ISL_453435,Liverpool Clinical Laboratories,COVID-19 Genomics UK (COG-UK) Consortium,Sam Haldenby et al
EPI_ISL_453436,Liverpool Clinical Laboratories,COVID-19 Genomics UK (COG-UK) Consortium,Sam Haldenby et al
EPI_ISL_453437,Liverpool Clinical Laboratories,COVID-19 Genomics UK (COG-UK) Consortium,Sam Haldenby et al
EPI_ISL_453439,Liverpool Clinical Laboratories,COVID-19 Genomics UK (COG-UK) Consortium,Sam Haldenby et al
EPI_ISL_453440,Liverpool Clinical Laboratories,COVID-19 Genomics UK (COG-UK) Consortium,Sam Haldenby et al
EPI_ISL_453441,Liverpool Clinical Laboratories,COVID-19 Genomics UK (COG-UK) Consortium,Sam Haldenby et al
EPI_ISL_453442,Liverpool Clinical Laboratories,COVID-19 Genomics UK (COG-UK) Consortium,Sam Haldenby et al
EPI_ISL_453444,Liverpool Clinical Laboratories,COVID-19 Genomics UK (COG-UK) Consortium,Sam Haldenby et al
EPI_ISL_453445,Liverpool Clinical Laboratories,COVID-19 Genomics UK (COG-UK) Consortium,Sam Haldenby et al
EPI_ISL_453446,Liverpool Clinical Laboratories,COVID-19 Genomics UK (COG-UK) Consortium,Sam Haldenby et al
EPI_ISL_453447,Liverpool Clinical Laboratories,COVID-19 Genomics UK (COG-UK) Consortium,Sam Haldenby et al
EPI_ISL_453448,Liverpool Clinical Laboratories,COVID-19 Genomics UK (COG-UK) Consortium,Sam Haldenby et al
EPI_ISL_453449,Liverpool Clinical Laboratories,COVID-19 Genomics UK (COG-UK) Consortium,Sam Haldenby et al
EPI_ISL_453450,Liverpool Clinical Laboratories,COVID-19 Genomics UK (COG-UK) Consortium,Sam Haldenby et al
EPI_ISL_453451,Liverpool Clinical Laboratories,COVID-19 Genomics UK (COG-UK) Consortium,Sam Haldenby et al
EPI_ISL_453452,Liverpool Clinical Laboratories,COVID-19 Genomics UK (COG-UK) Consortium,Sam Haldenby et al
EPI_ISL_453453,Liverpool Clinical Laboratories,COVID-19 Genomics UK (COG-UK) Consortium,Sam Haldenby et al
EPI_ISL_453454,Liverpool Clinical Laboratories,COVID-19 Genomics UK (COG-UK) Consortium,Sam Haldenby et al
EPI_ISL_453456,Liverpool Clinical Laboratories,COVID-19 Genomics UK (COG-UK) Consortium,Sam Haldenby et al
EPI_ISL_453457,Liverpool Clinical Laboratories,COVID-19 Genomics UK (COG-UK) Consortium,Sam Haldenby et al
EPI_ISL_453458,Liverpool Clinical Laboratories,COVID-19 Genomics UK (COG-UK) Consortium,Sam Haldenby et al
EPI_ISL_453459,Liverpool Clinical Laboratories,COVID-19 Genomics UK (COG-UK) Consortium,Sam Haldenby et al
EPI_ISL_457260,Liverpool Clinical Laboratories,COVID-19 Genomics UK (COG-UK) Consortium,Sam Haldenby et al
EPI_ISL_457261,Liverpool Clinical Laboratories,COVID-19 Genomics UK (COG-UK) Consortium,Sam Haldenby et al
EPI_ISL_457262,Liverpool Clinical Laboratories,COVID-19 Genomics UK (COG-UK) Consortium,Sam Haldenby et al
EPI_ISL_457263,Liverpool Clinical Laboratories,COVID-19 Genomics UK (COG-UK) Consortium,Sam Haldenby et al
EPI_ISL_457264,Liverpool Clinical Laboratories,COVID-19 Genomics UK (COG-UK) Consortium,Sam Haldenby et al
EPI_ISL_457265,Liverpool Clinical Laboratories,COVID-19 Genomics UK (COG-UK) Consortium,Sam Haldenby et al
EPI_ISL_457266,Liverpool Clinical Laboratories,COVID-19 Genomics UK (COG-UK) Consortium,Sam Haldenby et al
EPI_ISL_457267,Liverpool Clinical Laboratories,COVID-19 Genomics UK (COG-UK) Consortium,Sam Haldenby et al
EPI_ISL_457268,Liverpool Clinical Laboratories,COVID-19 Genomics UK (COG-UK) Consortium,Sam Haldenby et al
EPI_ISL_471993,Liverpool Clinical Laboratories,COVID-19 Genomics UK (COG-UK) Consortium,Sam Haldenby et al
EPI_ISL_471994,Liverpool Clinical Laboratories,COVID-19 Genomics UK (COG-UK) Consortium,Sam Haldenby et al
EPI_ISL_471995,Liverpool Clinical Laboratories,COVID-19 Genomics UK (COG-UK) Consortium,Sam Haldenby et al
EPI_ISL_471996,Liverpool Clinical Laboratories,COVID-19 Genomics UK (COG-UK) Consortium,Sam Haldenby et al
EPI_ISL_471997,Liverpool Clinical Laboratories,COVID-19 Genomics UK (COG-UK) Consortium,Sam Haldenby et al
EPI_ISL_471998,Liverpool Clinical Laboratories,COVID-19 Genomics UK (COG-UK) Consortium,Sam Haldenby et al
EPI_ISL_471999,Liverpool Clinical Laboratories,COVID-19 Genomics UK (COG-UK) Consortium,Sam Haldenby et al
EPI_ISL_472000,Liverpool Clinical Laboratories,COVID-19 Genomics UK (COG-UK) Consortium,Sam Haldenby et al
EPI_ISL_472001,Liverpool Clinical Laboratories,COVID-19 Genomics UK (COG-UK) Consortium,Sam Haldenby et al
EPI_ISL_472002,Liverpool Clinical Laboratories,COVID-19 Genomics UK (COG-UK) Consortium,Sam Haldenby et al
EPI_ISL_472003,Liverpool Clinical Laboratories,COVID-19 Genomics UK (COG-UK) Consortium,Sam Haldenby et al
EPI_ISL_472004,Liverpool Clinical Laboratories,COVID-19 Genomics UK (COG-UK) Consortium,Sam Haldenby et al
EPI_ISL_472005,Liverpool Clinical Laboratories,COVID-19 Genomics UK (COG-UK) Consortium,Sam Haldenby et al
EPI_ISL_472006,Liverpool Clinical Laboratories,COVID-19 Genomics UK (COG-UK) Consortium,Sam Haldenby et al
EPI_ISL_472007,Liverpool Clinical Laboratories,COVID-19 Genomics UK (COG-UK) Consortium,Sam Haldenby et al
EPI_ISL_472008,Liverpool Clinical Laboratories,COVID-19 Genomics UK (COG-UK) Consortium,Sam Haldenby et al
EPI_ISL_472009,Liverpool Clinical Laboratories,COVID-19 Genomics UK (COG-UK) Consortium,Sam Haldenby et al
EPI_ISL_472010,Liverpool Clinical Laboratories,COVID-19 Genomics UK (COG-UK) Consortium,Sam Haldenby et al
EPI_ISL_472011,Liverpool Clinical Laboratories,COVID-19 Genomics UK (COG-UK) Consortium,Sam Haldenby et al
EPI_ISL_472012,Liverpool Clinical Laboratories,COVID-19 Genomics UK (COG-UK) Consortium,Sam Haldenby et al
EPI_ISL_472013,Liverpool Clinical Laboratories,COVID-19 Genomics UK (COG-UK) Consortium,Sam Haldenby et al
EPI_ISL_472014,Liverpool Clinical Laboratories,COVID-19 Genomics UK (COG-UK) Consortium,Sam Haldenby et al
EPI_ISL_472015,Liverpool Clinical Laboratories,COVID-19 Genomics UK (COG-UK) Consortium,Sam Haldenby et al
EPI_ISL_472016,Liverpool Clinical Laboratories,COVID-19 Genomics UK (COG-UK) Consortium,Sam Haldenby et al
EPI_ISL_472017,Liverpool Clinical Laboratories,COVID-19 Genomics UK (COG-UK) Consortium,Sam Haldenby et al
EPI_ISL_472018,Liverpool Clinical Laboratories,COVID-19 Genomics UK (COG-UK) Consortium,Sam Haldenby et al
EPI_ISL_472019,Liverpool Clinical Laboratories,COVID-19 Genomics UK (COG-UK) Consortium,Sam Haldenby et al
EPI_ISL_472020,Liverpool Clinical Laboratories,COVID-19 Genomics UK (COG-UK) Consortium,Sam Haldenby et al
EPI_ISL_472021,Liverpool Clinical Laboratories,COVID-19 Genomics UK (COG-UK) Consortium,Sam Haldenby et al
EPI_ISL_472022,Liverpool Clinical Laboratories,COVID-19 Genomics UK (COG-UK) Consortium,Sam Haldenby et al
EPI_ISL_472027,Liverpool Clinical Laboratories,COVID-19 Genomics UK (COG-UK) Consortium,Sam Haldenby et al
EPI_ISL_472028,Liverpool Clinical Laboratories,COVID-19 Genomics UK (COG-UK) Consortium,Sam Haldenby et al
EPI_ISL_472029,Liverpool Clinical Laboratories,COVID-19 Genomics UK (COG-UK) Consortium,Sam Haldenby et al
EPI_ISL_472031,Liverpool Clinical Laboratories,COVID-19 Genomics UK (COG-UK) Consortium,Sam Haldenby et al
EPI_ISL_472032,Liverpool Clinical Laboratories,COVID-19 Genomics UK (COG-UK) Consortium,Sam Haldenby et al
EPI_ISL_472033,Liverpool Clinical Laboratories,COVID-19 Genomics UK (COG-UK) Consortium,Sam Haldenby et al
EPI_ISL_472035,Liverpool Clinical Laboratories,COVID-19 Genomics UK (COG-UK) Consortium,Sam Haldenby et al
EPI_ISL_472036,Liverpool Clinical Laboratories,COVID-19 Genomics UK (COG-UK) Consortium,Sam Haldenby et al
EPI_ISL_472038,Liverpool Clinical Laboratories,COVID-19 Genomics UK (COG-UK) Consortium,Sam Haldenby et al
EPI_ISL_472041,Liverpool Clinical Laboratories,COVID-19 Genomics UK (COG-UK) Consortium,Sam Haldenby et al
EPI_ISL_472043,Liverpool Clinical Laboratories,COVID-19 Genomics UK (COG-UK) Consortium,Sam Haldenby et al
EPI_ISL_472044,Liverpool Clinical Laboratories,COVID-19 Genomics UK (COG-UK) Consortium,Sam Haldenby et al
EPI_ISL_472047,Liverpool Clinical Laboratories,COVID-19 Genomics UK (COG-UK) Consortium,Sam Haldenby et al
EPI_ISL_472051,Liverpool Clinical Laboratories,COVID-19 Genomics UK (COG-UK) Consortium,Sam Haldenby et al
EPI_ISL_472053,Liverpool Clinical Laboratories,COVID-19 Genomics UK (COG-UK) Consortium,Sam Haldenby et al
EPI_ISL_472054,Liverpool Clinical Laboratories,COVID-19 Genomics UK (COG-UK) Consortium,Sam Haldenby et al
EPI_ISL_472055,Liverpool Clinical Laboratories,COVID-19 Genomics UK (COG-UK) Consortium,Sam Haldenby et al
EPI_ISL_472056,Liverpool Clinical Laboratories,COVID-19 Genomics UK (COG-UK) Consortium,Sam Haldenby et al
EPI_ISL_472057,Liverpool Clinical Laboratories,COVID-19 Genomics UK (COG-UK) Consortium,Sam Haldenby et al
EPI_ISL_472058,Liverpool Clinical Laboratories,COVID-19 Genomics UK (COG-UK) Consortium,Sam Haldenby et al
EPI_ISL_472060,Liverpool Clinical Laboratories,COVID-19 Genomics UK (COG-UK) Consortium,Sam Haldenby et al
EPI_ISL_472065,Liverpool Clinical Laboratories,COVID-19 Genomics UK (COG-UK) Consortium,Sam Haldenby et al
EPI_ISL_472066,Liverpool Clinical Laboratories,COVID-19 Genomics UK (COG-UK) Consortium,Sam Haldenby et al
EPI_ISL_472067,Liverpool Clinical Laboratories,COVID-19 Genomics UK (COG-UK) Consortium,Sam Haldenby et al
EPI_ISL_472069,Liverpool Clinical Laboratories,COVID-19 Genomics UK (COG-UK) Consortium,Sam Haldenby et al
EPI_ISL_472070,Liverpool Clinical Laboratories,COVID-19 Genomics UK (COG-UK) Consortium,Sam Haldenby et al
EPI_ISL_472072,Liverpool Clinical Laboratories,COVID-19 Genomics UK (COG-UK) Consortium,Sam Haldenby et al
EPI_ISL_472073,Liverpool Clinical Laboratories,COVID-19 Genomics UK (COG-UK) Consortium,Sam Haldenby et al
EPI_ISL_472075,Liverpool Clinical Laboratories,COVID-19 Genomics UK (COG-UK) Consortium,Sam Haldenby et al
EPI_ISL_472076,Liverpool Clinical Laboratories,COVID-19 Genomics UK (COG-UK) Consortium,Sam Haldenby et al
EPI_ISL_472077,Liverpool Clinical Laboratories,COVID-19 Genomics UK (COG-UK) Consortium,Sam Haldenby et al
EPI_ISL_472078,Liverpool Clinical Laboratories,COVID-19 Genomics UK (COG-UK) Consortium,Sam Haldenby et al
EPI_ISL_478374,Liverpool Clinical Laboratories,COVID-19 Genomics UK (COG-UK) Consortium,Sam Haldenby et al
EPI_ISL_472079,Liverpool Clinical Laboratories,COVID-19 Genomics UK (COG-UK) Consortium,Sam Haldenby et al
EPI_ISL_472080,Liverpool Clinical Laboratories,COVID-19 Genomics UK (COG-UK) Consortium,Sam Haldenby et al
EPI_ISL_472081,Liverpool Clinical Laboratories,COVID-19 Genomics UK (COG-UK) Consortium,Sam Haldenby et al
EPI_ISL_472082,Liverpool Clinical Laboratories,COVID-19 Genomics UK (COG-UK) Consortium,Sam Haldenby et al
EPI_ISL_472084,Liverpool Clinical Laboratories,COVID-19 Genomics UK (COG-UK) Consortium,Sam Haldenby et al
EPI_ISL_472085,Liverpool Clinical Laboratories,COVID-19 Genomics UK (COG-UK) Consortium,Sam Haldenby et al
EPI_ISL_472087,Liverpool Clinical Laboratories,COVID-19 Genomics UK (COG-UK) Consortium,Sam Haldenby et al
EPI_ISL_472088,Liverpool Clinical Laboratories,COVID-19 Genomics UK (COG-UK) Consortium,Sam Haldenby et al
EPI_ISL_478375,Liverpool Clinical Laboratories,COVID-19 Genomics UK (COG-UK) Consortium,Sam Haldenby et al
EPI_ISL_472090,Liverpool Clinical Laboratories,COVID-19 Genomics UK (COG-UK) Consortium,Sam Haldenby et al
EPI_ISL_478376,Liverpool Clinical Laboratories,COVID-19 Genomics UK (COG-UK) Consortium,Sam Haldenby et al
EPI_ISL_478377,Liverpool Clinical Laboratories,COVID-19 Genomics UK (COG-UK) Consortium,Sam Haldenby et al
EPI_ISL_472091,Liverpool Clinical Laboratories,COVID-19 Genomics UK (COG-UK) Consortium,Sam Haldenby et al
EPI_ISL_472092,Liverpool Clinical Laboratories,COVID-19 Genomics UK (COG-UK) Consortium,Sam Haldenby et al
EPI_ISL_472093,Liverpool Clinical Laboratories,COVID-19 Genomics UK (COG-UK) Consortium,Sam Haldenby et al
EPI_ISL_472094,Liverpool Clinical Laboratories,COVID-19 Genomics UK (COG-UK) Consortium,Sam Haldenby et al
EPI_ISL_472095,Liverpool Clinical Laboratories,COVID-19 Genomics UK (COG-UK) Consortium,Sam Haldenby et al
EPI_ISL_472096,Liverpool Clinical Laboratories,COVID-19 Genomics UK (COG-UK) Consortium,Sam Haldenby et al
EPI_ISL_478378,Liverpool Clinical Laboratories,COVID-19 Genomics UK (COG-UK) Consortium,Sam Haldenby et al
EPI_ISL_472097,Liverpool Clinical Laboratories,COVID-19 Genomics UK (COG-UK) Consortium,Sam Haldenby et al
EPI_ISL_478379,Liverpool Clinical Laboratories,COVID-19 Genomics UK (COG-UK) Consortium,Sam Haldenby et al
EPI_ISL_472098,Liverpool Clinical Laboratories,COVID-19 Genomics UK (COG-UK) Consortium,Sam Haldenby et al
EPI_ISL_472099,Liverpool Clinical Laboratories,COVID-19 Genomics UK (COG-UK) Consortium,Sam Haldenby et al
EPI_ISL_472100,Liverpool Clinical Laboratories,COVID-19 Genomics UK (COG-UK) Consortium,Sam Haldenby et al
EPI_ISL_472101,Liverpool Clinical Laboratories,COVID-19 Genomics UK (COG-UK) Consortium,Sam Haldenby et al
EPI_ISL_478380,Liverpool Clinical Laboratories,COVID-19 Genomics UK (COG-UK) Consortium,Sam Haldenby et al
EPI_ISL_472102,Liverpool Clinical Laboratories,COVID-19 Genomics UK (COG-UK) Consortium,Sam Haldenby et al
EPI_ISL_472104,Liverpool Clinical Laboratories,COVID-19 Genomics UK (COG-UK) Consortium,Sam Haldenby et al
EPI_ISL_472105,Liverpool Clinical Laboratories,COVID-19 Genomics UK (COG-UK) Consortium,Sam Haldenby et al
EPI_ISL_472106,Liverpool Clinical Laboratories,COVID-19 Genomics UK (COG-UK) Consortium,Sam Haldenby et al
EPI_ISL_472107,Liverpool Clinical Laboratories,COVID-19 Genomics UK (COG-UK) Consortium,Sam Haldenby et al
EPI_ISL_472108,Liverpool Clinical Laboratories,COVID-19 Genomics UK (COG-UK) Consortium,Sam Haldenby et al
EPI_ISL_472109,Liverpool Clinical Laboratories,COVID-19 Genomics UK (COG-UK) Consortium,Sam Haldenby et al
EPI_ISL_478382,Liverpool Clinical Laboratories,COVID-19 Genomics UK (COG-UK) Consortium,Sam Haldenby et al
EPI_ISL_472111,Liverpool Clinical Laboratories,COVID-19 Genomics UK (COG-UK) Consortium,Sam Haldenby et al
EPI_ISL_472112,Liverpool Clinical Laboratories,COVID-19 Genomics UK (COG-UK) Consortium,Sam Haldenby et al
EPI_ISL_472113,Liverpool Clinical Laboratories,COVID-19 Genomics UK (COG-UK) Consortium,Sam Haldenby et al
EPI_ISL_472114,Liverpool Clinical Laboratories,COVID-19 Genomics UK (COG-UK) Consortium,Sam Haldenby et al
EPI_ISL_478383,Liverpool Clinical Laboratories,COVID-19 Genomics UK (COG-UK) Consortium,Sam Haldenby et al
EPI_ISL_472115,Liverpool Clinical Laboratories,COVID-19 Genomics UK (COG-UK) Consortium,Sam Haldenby et al
EPI_ISL_472116,Liverpool Clinical Laboratories,COVID-19 Genomics UK (COG-UK) Consortium,Sam Haldenby et al
EPI_ISL_472117,Liverpool Clinical Laboratories,COVID-19 Genomics UK (COG-UK) Consortium,Sam Haldenby et al
EPI_ISL_472118,Liverpool Clinical Laboratories,COVID-19 Genomics UK (COG-UK) Consortium,Sam Haldenby et al
EPI_ISL_472119,Liverpool Clinical Laboratories,COVID-19 Genomics UK (COG-UK) Consortium,Sam Haldenby et al
EPI_ISL_472120,Liverpool Clinical Laboratories,COVID-19 Genomics UK (COG-UK) Consortium,Sam Haldenby et al
EPI_ISL_478384,Liverpool Clinical Laboratories,COVID-19 Genomics UK (COG-UK) Consortium,Sam Haldenby et al
EPI_ISL_478385,Liverpool Clinical Laboratories,COVID-19 Genomics UK (COG-UK) Consortium,Sam Haldenby et al
EPI_ISL_478386,Liverpool Clinical Laboratories,COVID-19 Genomics UK (COG-UK) Consortium,Sam Haldenby et al
EPI_ISL_472121,Liverpool Clinical Laboratories,COVID-19 Genomics UK (COG-UK) Consortium,Sam Haldenby et al
EPI_ISL_472122,Liverpool Clinical Laboratories,COVID-19 Genomics UK (COG-UK) Consortium,Sam Haldenby et al
EPI_ISL_472123,Liverpool Clinical Laboratories,COVID-19 Genomics UK (COG-UK) Consortium,Sam Haldenby et al
EPI_ISL_478387,Liverpool Clinical Laboratories,COVID-19 Genomics UK (COG-UK) Consortium,Sam Haldenby et al
EPI_ISL_472124,Liverpool Clinical Laboratories,COVID-19 Genomics UK (COG-UK) Consortium,Sam Haldenby et al
EPI_ISL_478388,Liverpool Clinical Laboratories,COVID-19 Genomics UK (COG-UK) Consortium,Sam Haldenby et al
EPI_ISL_478389,Liverpool Clinical Laboratories,COVID-19 Genomics UK (COG-UK) Consortium,Sam Haldenby et al
EPI_ISL_478390,Liverpool Clinical Laboratories,COVID-19 Genomics UK (COG-UK) Consortium,Sam Haldenby et al
EPI_ISL_472125,Liverpool Clinical Laboratories,COVID-19 Genomics UK (COG-UK) Consortium,Sam Haldenby et al
EPI_ISL_472126,Liverpool Clinical Laboratories,COVID-19 Genomics UK (COG-UK) Consortium,Sam Haldenby et al
EPI_ISL_472127,Liverpool Clinical Laboratories,COVID-19 Genomics UK (COG-UK) Consortium,Sam Haldenby et al
EPI_ISL_472128,Liverpool Clinical Laboratories,COVID-19 Genomics UK (COG-UK) Consortium,Sam Haldenby et al
EPI_ISL_472129,Liverpool Clinical Laboratories,COVID-19 Genomics UK (COG-UK) Consortium,Sam Haldenby et al
EPI_ISL_478391,Liverpool Clinical Laboratories,COVID-19 Genomics UK (COG-UK) Consortium,Sam Haldenby et al
EPI_ISL_472130,Liverpool Clinical Laboratories,COVID-19 Genomics UK (COG-UK) Consortium,Sam Haldenby et al
EPI_ISL_472131,Liverpool Clinical Laboratories,COVID-19 Genomics UK (COG-UK) Consortium,Sam Haldenby et al
EPI_ISL_472132,Liverpool Clinical Laboratories,COVID-19 Genomics UK (COG-UK) Consortium,Sam Haldenby et al
EPI_ISL_472133,Liverpool Clinical Laboratories,COVID-19 Genomics UK (COG-UK) Consortium,Sam Haldenby et al
EPI_ISL_472134,Liverpool Clinical Laboratories,COVID-19 Genomics UK (COG-UK) Consortium,Sam Haldenby et al
EPI_ISL_472135,Liverpool Clinical Laboratories,COVID-19 Genomics UK (COG-UK) Consortium,Sam Haldenby et al
EPI_ISL_478392,Liverpool Clinical Laboratories,COVID-19 Genomics UK (COG-UK) Consortium,Sam Haldenby et al
EPI_ISL_478393,Liverpool Clinical Laboratories,COVID-19 Genomics UK (COG-UK) Consortium,Sam Haldenby et al
EPI_ISL_478394,Liverpool Clinical Laboratories,COVID-19 Genomics UK (COG-UK) Consortium,Sam Haldenby et al
EPI_ISL_478395,Liverpool Clinical Laboratories,COVID-19 Genomics UK (COG-UK) Consortium,Sam Haldenby et al
EPI_ISL_478396,Liverpool Clinical Laboratories,COVID-19 Genomics UK (COG-UK) Consortium,Sam Haldenby et al
EPI_ISL_478397,Liverpool Clinical Laboratories,COVID-19 Genomics UK (COG-UK) Consortium,Sam Haldenby et al
EPI_ISL_478398,Liverpool Clinical Laboratories,COVID-19 Genomics UK (COG-UK) Consortium,Sam Haldenby et al
EPI_ISL_478399,Liverpool Clinical Laboratories,COVID-19 Genomics UK (COG-UK) Consortium,Sam Haldenby et al
EPI_ISL_478400,Liverpool Clinical Laboratories,COVID-19 Genomics UK (COG-UK) Consortium,Sam Haldenby et al
EPI_ISL_478401,Liverpool Clinical Laboratories,COVID-19 Genomics UK (COG-UK) Consortium,Sam Haldenby et al
EPI_ISL_478402,Liverpool Clinical Laboratories,COVID-19 Genomics UK (COG-UK) Consortium,Sam Haldenby et al
EPI_ISL_478403,Liverpool Clinical Laboratories,COVID-19 Genomics UK (COG-UK) Consortium,Sam Haldenby et al
EPI_ISL_440951,"University College London, Great Ormond Street Hospital for Children NHS Foundation Trust, Imperial College Healthcare NHS Trust",COVID-19 Genomics UK (COG-UK) Consortium,Sergi Castellano et al
EPI_ISL_440952,"University College London, Great Ormond Street Hospital for Children NHS Foundation Trust, Imperial College Healthcare NHS Trust",COVID-19 Genomics UK (COG-UK) Consortium,Sergi Castellano et al
EPI_ISL_440953,"University College London, Great Ormond Street Hospital for Children NHS Foundation Trust, Imperial College Healthcare NHS Trust",COVID-19 Genomics UK (COG-UK) Consortium,Sergi Castellano et al
EPI_ISL_440954,"University College London, Great Ormond Street Hospital for Children NHS Foundation Trust, Imperial College Healthcare NHS Trust",COVID-19 Genomics UK (COG-UK) Consortium,Sergi Castellano et al
EPI_ISL_440956,"University College London, Great Ormond Street Hospital for Children NHS Foundation Trust, Imperial College Healthcare NHS Trust",COVID-19 Genomics UK (COG-UK) Consortium,Sergi Castellano et al
EPI_ISL_440957,"University College London, Great Ormond Street Hospital for Children NHS Foundation Trust, Imperial College Healthcare NHS Trust",COVID-19 Genomics UK (COG-UK) Consortium,Sergi Castellano et al
EPI_ISL_440958,"University College London, Great Ormond Street Hospital for Children NHS Foundation Trust, Imperial College Healthcare NHS Trust",COVID-19 Genomics UK (COG-UK) Consortium,Sergi Castellano et al
EPI_ISL_440960,"University College London, Great Ormond Street Hospital for Children NHS Foundation Trust, Imperial College Healthcare NHS Trust",COVID-19 Genomics UK (COG-UK) Consortium,Sergi Castellano et al
EPI_ISL_440961,"University College London, Great Ormond Street Hospital for Children NHS Foundation Trust, Imperial College Healthcare NHS Trust",COVID-19 Genomics UK (COG-UK) Consortium,Sergi Castellano et al
EPI_ISL_440962,"University College London, Great Ormond Street Hospital for Children NHS Foundation Trust, Imperial College Healthcare NHS Trust",COVID-19 Genomics UK (COG-UK) Consortium,Sergi Castellano et al
EPI_ISL_440964,"University College London, Great Ormond Street Hospital for Children NHS Foundation Trust, Imperial College Healthcare NHS Trust",COVID-19 Genomics UK (COG-UK) Consortium,Sergi Castellano et al
EPI_ISL_440965,"University College London, Great Ormond Street Hospital for Children NHS Foundation Trust, Imperial College Healthcare NHS Trust",COVID-19 Genomics UK (COG-UK) Consortium,Sergi Castellano et al
EPI_ISL_440966,"University College London, Great Ormond Street Hospital for Children NHS Foundation Trust, Imperial College Healthcare NHS Trust",COVID-19 Genomics UK (COG-UK) Consortium,Sergi Castellano et al
EPI_ISL_440967,"University College London, Great Ormond Street Hospital for Children NHS Foundation Trust, Imperial College Healthcare NHS Trust",COVID-19 Genomics UK (COG-UK) Consortium,Sergi Castellano et al
EPI_ISL_440968,"University College London, Great Ormond Street Hospital for Children NHS Foundation Trust, Imperial College Healthcare NHS Trust",COVID-19 Genomics UK (COG-UK) Consortium,Sergi Castellano et al
EPI_ISL_440969,"University College London, Great Ormond Street Hospital for Children NHS Foundation Trust, Imperial College Healthcare NHS Trust",COVID-19 Genomics UK (COG-UK) Consortium,Sergi Castellano et al
EPI_ISL_440970,"University College London, Great Ormond Street Hospital for Children NHS Foundation Trust, Imperial College Healthcare NHS Trust",COVID-19 Genomics UK (COG-UK) Consortium,Sergi Castellano et al
EPI_ISL_440971,"University College London, Great Ormond Street Hospital for Children NHS Foundation Trust, Imperial College Healthcare NHS Trust",COVID-19 Genomics UK (COG-UK) Consortium,Sergi Castellano et al
EPI_ISL_440972,"University College London, Great Ormond Street Hospital for Children NHS Foundation Trust, Imperial College Healthcare NHS Trust",COVID-19 Genomics UK (COG-UK) Consortium,Sergi Castellano et al
EPI_ISL_440973,"University College London, Great Ormond Street Hospital for Children NHS Foundation Trust, Imperial College Healthcare NHS Trust",COVID-19 Genomics UK (COG-UK) Consortium,Sergi Castellano et al
EPI_ISL_440975,"University College London, Great Ormond Street Hospital for Children NHS Foundation Trust, Imperial College Healthcare NHS Trust",COVID-19 Genomics UK (COG-UK) Consortium,Sergi Castellano et al
EPI_ISL_440976,"University College London, Great Ormond Street Hospital for Children NHS Foundation Trust, Imperial College Healthcare NHS Trust",COVID-19 Genomics UK (COG-UK) Consortium,Sergi Castellano et al
EPI_ISL_440977,"University College London, Great Ormond Street Hospital for Children NHS Foundation Trust, Imperial College Healthcare NHS Trust",COVID-19 Genomics UK (COG-UK) Consortium,Sergi Castellano et al
EPI_ISL_440979,"University College London, Great Ormond Street Hospital for Children NHS Foundation Trust, Imperial College Healthcare NHS Trust",COVID-19 Genomics UK (COG-UK) Consortium,Sergi Castellano et al
EPI_ISL_440980,"University College London, Great Ormond Street Hospital for Children NHS Foundation Trust, Imperial College Healthcare NHS Trust",COVID-19 Genomics UK (COG-UK) Consortium,Sergi Castellano et al
EPI_ISL_440981,"University College London, Great Ormond Street Hospital for Children NHS Foundation Trust, Imperial College Healthcare NHS Trust",COVID-19 Genomics UK (COG-UK) Consortium,Sergi Castellano et al
EPI_ISL_440983,"University College London, Great Ormond Street Hospital for Children NHS Foundation Trust, Imperial College Healthcare NHS Trust",COVID-19 Genomics UK (COG-UK) Consortium,Sergi Castellano et al
EPI_ISL_440984,"University College London, Great Ormond Street Hospital for Children NHS Foundation Trust, Imperial College Healthcare NHS Trust",COVID-19 Genomics UK (COG-UK) Consortium,Sergi Castellano et al
EPI_ISL_440985,"University College London, Great Ormond Street Hospital for Children NHS Foundation Trust, Imperial College Healthcare NHS Trust",COVID-19 Genomics UK (COG-UK) Consortium,Sergi Castellano et al
EPI_ISL_440986,"University College London, Great Ormond Street Hospital for Children NHS Foundation Trust, Imperial College Healthcare NHS Trust",COVID-19 Genomics UK (COG-UK) Consortium,Sergi Castellano et al
EPI_ISL_440987,"University College London, Great Ormond Street Hospital for Children NHS Foundation Trust, Imperial College Healthcare NHS Trust",COVID-19 Genomics UK (COG-UK) Consortium,Sergi Castellano et al
EPI_ISL_440988,"University College London, Great Ormond Street Hospital for Children NHS Foundation Trust, Imperial College Healthcare NHS Trust",COVID-19 Genomics UK (COG-UK) Consortium,Sergi Castellano et al
EPI_ISL_440989,"University College London, Great Ormond Street Hospital for Children NHS Foundation Trust, Imperial College Healthcare NHS Trust",COVID-19 Genomics UK (COG-UK) Consortium,Sergi Castellano et al
EPI_ISL_440990,"University College London, Great Ormond Street Hospital for Children NHS Foundation Trust, Imperial College Healthcare NHS Trust",COVID-19 Genomics UK (COG-UK) Consortium,Sergi Castellano et al
EPI_ISL_440991,"University College London, Great Ormond Street Hospital for Children NHS Foundation Trust, Imperial College Healthcare NHS Trust",COVID-19 Genomics UK (COG-UK) Consortium,Sergi Castellano et al
EPI_ISL_440992,"University College London, Great Ormond Street Hospital for Children NHS Foundation Trust, Imperial College Healthcare NHS Trust",COVID-19 Genomics UK (COG-UK) Consortium,Sergi Castellano et al
EPI_ISL_440993,"University College London, Great Ormond Street Hospital for Children NHS Foundation Trust, Imperial College Healthcare NHS Trust",COVID-19 Genomics UK (COG-UK) Consortium,Sergi Castellano et al
EPI_ISL_440994,"University College London, Great Ormond Street Hospital for Children NHS Foundation Trust, Imperial College Healthcare NHS Trust",COVID-19 Genomics UK (COG-UK) Consortium,Sergi Castellano et al
EPI_ISL_440995,"University College London, Great Ormond Street Hospital for Children NHS Foundation Trust, Imperial College Healthcare NHS Trust",COVID-19 Genomics UK (COG-UK) Consortium,Sergi Castellano et al
EPI_ISL_440996,"University College London, Great Ormond Street Hospital for Children NHS Foundation Trust, Imperial College Healthcare NHS Trust",COVID-19 Genomics UK (COG-UK) Consortium,Sergi Castellano et al
EPI_ISL_440997,"University College London, Great Ormond Street Hospital for Children NHS Foundation Trust, Imperial College Healthcare NHS Trust",COVID-19 Genomics UK (COG-UK) Consortium,Sergi Castellano et al
EPI_ISL_440998,"University College London, Great Ormond Street Hospital for Children NHS Foundation Trust, Imperial College Healthcare NHS Trust",COVID-19 Genomics UK (COG-UK) Consortium,Sergi Castellano et al
EPI_ISL_440999,"University College London, Great Ormond Street Hospital for Children NHS Foundation Trust, Imperial College Healthcare NHS Trust",COVID-19 Genomics UK (COG-UK) Consortium,Sergi Castellano et al
EPI_ISL_441000,"University College London, Great Ormond Street Hospital for Children NHS Foundation Trust, Imperial College Healthcare NHS Trust",COVID-19 Genomics UK (COG-UK) Consortium,Sergi Castellano et al
EPI_ISL_441001,"University College London, Great Ormond Street Hospital for Children NHS Foundation Trust, Imperial College Healthcare NHS Trust",COVID-19 Genomics UK (COG-UK) Consortium,Sergi Castellano et al
EPI_ISL_441002,"University College London, Great Ormond Street Hospital for Children NHS Foundation Trust, Imperial College Healthcare NHS Trust",COVID-19 Genomics UK (COG-UK) Consortium,Sergi Castellano et al
EPI_ISL_441003,"University College London, Great Ormond Street Hospital for Children NHS Foundation Trust, Imperial College Healthcare NHS Trust",COVID-19 Genomics UK (COG-UK) Consortium,Sergi Castellano et al
EPI_ISL_441004,"University College London, Great Ormond Street Hospital for Children NHS Foundation Trust, Imperial College Healthcare NHS Trust",COVID-19 Genomics UK (COG-UK) Consortium,Sergi Castellano et al
EPI_ISL_441005,"University College London, Great Ormond Street Hospital for Children NHS Foundation Trust, Imperial College Healthcare NHS Trust",COVID-19 Genomics UK (COG-UK) Consortium,Sergi Castellano et al
EPI_ISL_441006,"University College London, Great Ormond Street Hospital for Children NHS Foundation Trust, Imperial College Healthcare NHS Trust",COVID-19 Genomics UK (COG-UK) Consortium,Sergi Castellano et al
EPI_ISL_441007,"University College London, Great Ormond Street Hospital for Children NHS Foundation Trust, Imperial College Healthcare NHS Trust",COVID-19 Genomics UK (COG-UK) Consortium,Sergi Castellano et al
EPI_ISL_441008,"University College London, Great Ormond Street Hospital for Children NHS Foundation Trust, Imperial College Healthcare NHS Trust",COVID-19 Genomics UK (COG-UK) Consortium,Sergi Castellano et al
EPI_ISL_441009,"University College London, Great Ormond Street Hospital for Children NHS Foundation Trust, Imperial College Healthcare NHS Trust",COVID-19 Genomics UK (COG-UK) Consortium,Sergi Castellano et al
EPI_ISL_441010,"University College London, Great Ormond Street Hospital for Children NHS Foundation Trust, Imperial College Healthcare NHS Trust",COVID-19 Genomics UK (COG-UK) Consortium,Sergi Castellano et al
EPI_ISL_441011,"University College London, Great Ormond Street Hospital for Children NHS Foundation Trust, Imperial College Healthcare NHS Trust",COVID-19 Genomics UK (COG-UK) Consortium,Sergi Castellano et al
EPI_ISL_441012,"University College London, Great Ormond Street Hospital for Children NHS Foundation Trust, Imperial College Healthcare NHS Trust",COVID-19 Genomics UK (COG-UK) Consortium,Sergi Castellano et al
EPI_ISL_441013,"University College London, Great Ormond Street Hospital for Children NHS Foundation Trust, Imperial College Healthcare NHS Trust",COVID-19 Genomics UK (COG-UK) Consortium,Sergi Castellano et al
EPI_ISL_441014,"University College London, Great Ormond Street Hospital for Children NHS Foundation Trust, Imperial College Healthcare NHS Trust",COVID-19 Genomics UK (COG-UK) Consortium,Sergi Castellano et al
EPI_ISL_441015,"University College London, Great Ormond Street Hospital for Children NHS Foundation Trust, Imperial College Healthcare NHS Trust",COVID-19 Genomics UK (COG-UK) Consortium,Sergi Castellano et al
EPI_ISL_441016,"University College London, Great Ormond Street Hospital for Children NHS Foundation Trust, Imperial College Healthcare NHS Trust",COVID-19 Genomics UK (COG-UK) Consortium,Sergi Castellano et al
EPI_ISL_441017,"University College London, Great Ormond Street Hospital for Children NHS Foundation Trust, Imperial College Healthcare NHS Trust",COVID-19 Genomics UK (COG-UK) Consortium,Sergi Castellano et al
EPI_ISL_441018,"University College London, Great Ormond Street Hospital for Children NHS Foundation Trust, Imperial College Healthcare NHS Trust",COVID-19 Genomics UK (COG-UK) Consortium,Sergi Castellano et al
EPI_ISL_441019,"University College London, Great Ormond Street Hospital for Children NHS Foundation Trust, Imperial College Healthcare NHS Trust",COVID-19 Genomics UK (COG-UK) Consortium,Sergi Castellano et al
EPI_ISL_441020,"University College London, Great Ormond Street Hospital for Children NHS Foundation Trust, Imperial College Healthcare NHS Trust",COVID-19 Genomics UK (COG-UK) Consortium,Sergi Castellano et al
EPI_ISL_441021,"University College London, Great Ormond Street Hospital for Children NHS Foundation Trust, Imperial College Healthcare NHS Trust",COVID-19 Genomics UK (COG-UK) Consortium,Sergi Castellano et al
EPI_ISL_441022,"University College London, Great Ormond Street Hospital for Children NHS Foundation Trust, Imperial College Healthcare NHS Trust",COVID-19 Genomics UK (COG-UK) Consortium,Sergi Castellano et al
EPI_ISL_441023,"University College London, Great Ormond Street Hospital for Children NHS Foundation Trust, Imperial College Healthcare NHS Trust",COVID-19 Genomics UK (COG-UK) Consortium,Sergi Castellano et al
EPI_ISL_441024,"University College London, Great Ormond Street Hospital for Children NHS Foundation Trust, Imperial College Healthcare NHS Trust",COVID-19 Genomics UK (COG-UK) Consortium,Sergi Castellano et al
EPI_ISL_441025,"University College London, Great Ormond Street Hospital for Children NHS Foundation Trust, Imperial College Healthcare NHS Trust",COVID-19 Genomics UK (COG-UK) Consortium,Sergi Castellano et al
EPI_ISL_441026,"University College London, Great Ormond Street Hospital for Children NHS Foundation Trust, Imperial College Healthcare NHS Trust",COVID-19 Genomics UK (COG-UK) Consortium,Sergi Castellano et al
EPI_ISL_441027,"University College London, Great Ormond Street Hospital for Children NHS Foundation Trust, Imperial College Healthcare NHS Trust",COVID-19 Genomics UK (COG-UK) Consortium,Sergi Castellano et al
EPI_ISL_441028,"University College London, Great Ormond Street Hospital for Children NHS Foundation Trust, Imperial College Healthcare NHS Trust",COVID-19 Genomics UK (COG-UK) Consortium,Sergi Castellano et al
EPI_ISL_441029,"University College London, Great Ormond Street Hospital for Children NHS Foundation Trust, Imperial College Healthcare NHS Trust",COVID-19 Genomics UK (COG-UK) Consortium,Sergi Castellano et al
EPI_ISL_441030,"University College London, Great Ormond Street Hospital for Children NHS Foundation Trust, Imperial College Healthcare NHS Trust",COVID-19 Genomics UK (COG-UK) Consortium,Sergi Castellano et al
EPI_ISL_441031,"University College London, Great Ormond Street Hospital for Children NHS Foundation Trust, Imperial College Healthcare NHS Trust",COVID-19 Genomics UK (COG-UK) Consortium,Sergi Castellano et al
EPI_ISL_441032,"University College London, Great Ormond Street Hospital for Children NHS Foundation Trust, Imperial College Healthcare NHS Trust",COVID-19 Genomics UK (COG-UK) Consortium,Sergi Castellano et al
EPI_ISL_441033,"University College London, Great Ormond Street Hospital for Children NHS Foundation Trust, Imperial College Healthcare NHS Trust",COVID-19 Genomics UK (COG-UK) Consortium,Sergi Castellano et al
EPI_ISL_441034,"University College London, Great Ormond Street Hospital for Children NHS Foundation Trust, Imperial College Healthcare NHS Trust",COVID-19 Genomics UK (COG-UK) Consortium,Sergi Castellano et al
EPI_ISL_449626,"University College London, Great Ormond Street Hospital for Children NHS Foundation Trust, Imperial College Healthcare NHS Trust",COVID-19 Genomics UK (COG-UK) Consortium,Sergi Castellano et al
EPI_ISL_449627,"University College London, Great Ormond Street Hospital for Children NHS Foundation Trust, Imperial College Healthcare NHS Trust",COVID-19 Genomics UK (COG-UK) Consortium,Sergi Castellano et al
EPI_ISL_449628,"University College London, Great Ormond Street Hospital for Children NHS Foundation Trust, Imperial College Healthcare NHS Trust",COVID-19 Genomics UK (COG-UK) Consortium,Sergi Castellano et al
EPI_ISL_449629,"University College London, Great Ormond Street Hospital for Children NHS Foundation Trust, Imperial College Healthcare NHS Trust",COVID-19 Genomics UK (COG-UK) Consortium,Sergi Castellano et al
EPI_ISL_449630,"University College London, Great Ormond Street Hospital for Children NHS Foundation Trust, Imperial College Healthcare NHS Trust",COVID-19 Genomics UK (COG-UK) Consortium,Sergi Castellano et al
EPI_ISL_449631,"University College London, Great Ormond Street Hospital for Children NHS Foundation Trust, Imperial College Healthcare NHS Trust",COVID-19 Genomics UK (COG-UK) Consortium,Sergi Castellano et al
EPI_ISL_449632,"University College London, Great Ormond Street Hospital for Children NHS Foundation Trust, Imperial College Healthcare NHS Trust",COVID-19 Genomics UK (COG-UK) Consortium,Sergi Castellano et al
EPI_ISL_449633,"University College London, Great Ormond Street Hospital for Children NHS Foundation Trust, Imperial College Healthcare NHS Trust",COVID-19 Genomics UK (COG-UK) Consortium,Sergi Castellano et al
EPI_ISL_449634,"University College London, Great Ormond Street Hospital for Children NHS Foundation Trust, Imperial College Healthcare NHS Trust",COVID-19 Genomics UK (COG-UK) Consortium,Sergi Castellano et al
EPI_ISL_449635,"University College London, Great Ormond Street Hospital for Children NHS Foundation Trust, Imperial College Healthcare NHS Trust",COVID-19 Genomics UK (COG-UK) Consortium,Sergi Castellano et al
EPI_ISL_449636,"University College London, Great Ormond Street Hospital for Children NHS Foundation Trust, Imperial College Healthcare NHS Trust",COVID-19 Genomics UK (COG-UK) Consortium,Sergi Castellano et al
EPI_ISL_449637,"University College London, Great Ormond Street Hospital for Children NHS Foundation Trust, Imperial College Healthcare NHS Trust",COVID-19 Genomics UK (COG-UK) Consortium,Sergi Castellano et al
EPI_ISL_449638,"University College London, Great Ormond Street Hospital for Children NHS Foundation Trust, Imperial College Healthcare NHS Trust",COVID-19 Genomics UK (COG-UK) Consortium,Sergi Castellano et al
EPI_ISL_449639,"University College London, Great Ormond Street Hospital for Children NHS Foundation Trust, Imperial College Healthcare NHS Trust",COVID-19 Genomics UK (COG-UK) Consortium,Sergi Castellano et al
EPI_ISL_449640,"University College London, Great Ormond Street Hospital for Children NHS Foundation Trust, Imperial College Healthcare NHS Trust",COVID-19 Genomics UK (COG-UK) Consortium,Sergi Castellano et al
EPI_ISL_449641,"University College London, Great Ormond Street Hospital for Children NHS Foundation Trust, Imperial College Healthcare NHS Trust",COVID-19 Genomics UK (COG-UK) Consortium,Sergi Castellano et al
EPI_ISL_449644,"University College London, Great Ormond Street Hospital for Children NHS Foundation Trust, Imperial College Healthcare NHS Trust",COVID-19 Genomics UK (COG-UK) Consortium,Sergi Castellano et al
EPI_ISL_449645,"University College London, Great Ormond Street Hospital for Children NHS Foundation Trust, Imperial College Healthcare NHS Trust",COVID-19 Genomics UK (COG-UK) Consortium,Sergi Castellano et al
EPI_ISL_449646,"University College London, Great Ormond Street Hospital for Children NHS Foundation Trust, Imperial College Healthcare NHS Trust",COVID-19 Genomics UK (COG-UK) Consortium,Sergi Castellano et al
EPI_ISL_449647,"University College London, Great Ormond Street Hospital for Children NHS Foundation Trust, Imperial College Healthcare NHS Trust",COVID-19 Genomics UK (COG-UK) Consortium,Sergi Castellano et al
EPI_ISL_449648,"University College London, Great Ormond Street Hospital for Children NHS Foundation Trust, Imperial College Healthcare NHS Trust",COVID-19 Genomics UK (COG-UK) Consortium,Sergi Castellano et al
EPI_ISL_449649,"University College London, Great Ormond Street Hospital for Children NHS Foundation Trust, Imperial College Healthcare NHS Trust",COVID-19 Genomics UK (COG-UK) Consortium,Sergi Castellano et al
EPI_ISL_449650,"University College London, Great Ormond Street Hospital for Children NHS Foundation Trust, Imperial College Healthcare NHS Trust",COVID-19 Genomics UK (COG-UK) Consortium,Sergi Castellano et al
EPI_ISL_449651,"University College London, Great Ormond Street Hospital for Children NHS Foundation Trust, Imperial College Healthcare NHS Trust",COVID-19 Genomics UK (COG-UK) Consortium,Sergi Castellano et al
EPI_ISL_449652,"University College London, Great Ormond Street Hospital for Children NHS Foundation Trust, Imperial College Healthcare NHS Trust",COVID-19 Genomics UK (COG-UK) Consortium,Sergi Castellano et al
EPI_ISL_449653,"University College London, Great Ormond Street Hospital for Children NHS Foundation Trust, Imperial College Healthcare NHS Trust",COVID-19 Genomics UK (COG-UK) Consortium,Sergi Castellano et al
EPI_ISL_449654,"University College London, Great Ormond Street Hospital for Children NHS Foundation Trust, Imperial College Healthcare NHS Trust",COVID-19 Genomics UK (COG-UK) Consortium,Sergi Castellano et al
EPI_ISL_449655,"University College London, Great Ormond Street Hospital for Children NHS Foundation Trust, Imperial College Healthcare NHS Trust",COVID-19 Genomics UK (COG-UK) Consortium,Sergi Castellano et al
EPI_ISL_441035,"University College London, Great Ormond Street Hospital for Children NHS Foundation Trust, Imperial College Healthcare NHS Trust",COVID-19 Genomics UK (COG-UK) Consortium,Sergi Castellano et al
EPI_ISL_441036,"University College London, Great Ormond Street Hospital for Children NHS Foundation Trust, Imperial College Healthcare NHS Trust",COVID-19 Genomics UK (COG-UK) Consortium,Sergi Castellano et al
EPI_ISL_441037,"University College London, Great Ormond Street Hospital for Children NHS Foundation Trust, Imperial College Healthcare NHS Trust",COVID-19 Genomics UK (COG-UK) Consortium,Sergi Castellano et al
EPI_ISL_441038,"University College London, Great Ormond Street Hospital for Children NHS Foundation Trust, Imperial College Healthcare NHS Trust",COVID-19 Genomics UK (COG-UK) Consortium,Sergi Castellano et al
EPI_ISL_441039,"University College London, Great Ormond Street Hospital for Children NHS Foundation Trust, Imperial College Healthcare NHS Trust",COVID-19 Genomics UK (COG-UK) Consortium,Sergi Castellano et al
EPI_ISL_441040,"University College London, Great Ormond Street Hospital for Children NHS Foundation Trust, Imperial College Healthcare NHS Trust",COVID-19 Genomics UK (COG-UK) Consortium,Sergi Castellano et al
EPI_ISL_441041,"University College London, Great Ormond Street Hospital for Children NHS Foundation Trust, Imperial College Healthcare NHS Trust",COVID-19 Genomics UK (COG-UK) Consortium,Sergi Castellano et al
EPI_ISL_441042,"University College London, Great Ormond Street Hospital for Children NHS Foundation Trust, Imperial College Healthcare NHS Trust",COVID-19 Genomics UK (COG-UK) Consortium,Sergi Castellano et al
EPI_ISL_441043,"University College London, Great Ormond Street Hospital for Children NHS Foundation Trust, Imperial College Healthcare NHS Trust",COVID-19 Genomics UK (COG-UK) Consortium,Sergi Castellano et al
EPI_ISL_441044,"University College London, Great Ormond Street Hospital for Children NHS Foundation Trust, Imperial College Healthcare NHS Trust",COVID-19 Genomics UK (COG-UK) Consortium,Sergi Castellano et al
EPI_ISL_441045,"University College London, Great Ormond Street Hospital for Children NHS Foundation Trust, Imperial College Healthcare NHS Trust",COVID-19 Genomics UK (COG-UK) Consortium,Sergi Castellano et al
EPI_ISL_441046,"University College London, Great Ormond Street Hospital for Children NHS Foundation Trust, Imperial College Healthcare NHS Trust",COVID-19 Genomics UK (COG-UK) Consortium,Sergi Castellano et al
EPI_ISL_441047,"University College London, Great Ormond Street Hospital for Children NHS Foundation Trust, Imperial College Healthcare NHS Trust",COVID-19 Genomics UK (COG-UK) Consortium,Sergi Castellano et al
EPI_ISL_441048,"University College London, Great Ormond Street Hospital for Children NHS Foundation Trust, Imperial College Healthcare NHS Trust",COVID-19 Genomics UK (COG-UK) Consortium,Sergi Castellano et al
EPI_ISL_441049,"University College London, Great Ormond Street Hospital for Children NHS Foundation Trust, Imperial College Healthcare NHS Trust",COVID-19 Genomics UK (COG-UK) Consortium,Sergi Castellano et al
EPI_ISL_441050,"University College London, Great Ormond Street Hospital for Children NHS Foundation Trust, Imperial College Healthcare NHS Trust",COVID-19 Genomics UK (COG-UK) Consortium,Sergi Castellano et al
EPI_ISL_441051,"University College London, Great Ormond Street Hospital for Children NHS Foundation Trust, Imperial College Healthcare NHS Trust",COVID-19 Genomics UK (COG-UK) Consortium,Sergi Castellano et al
EPI_ISL_444079,"University College London, Great Ormond Street Hospital for Children NHS Foundation Trust, Imperial College Healthcare NHS Trust",COVID-19 Genomics UK (COG-UK) Consortium,Sergi Castellano et al
EPI_ISL_444080,"University College London, Great Ormond Street Hospital for Children NHS Foundation Trust, Imperial College Healthcare NHS Trust",COVID-19 Genomics UK (COG-UK) Consortium,Sergi Castellano et al
EPI_ISL_444081,"University College London, Great Ormond Street Hospital for Children NHS Foundation Trust, Imperial College Healthcare NHS Trust",COVID-19 Genomics UK (COG-UK) Consortium,Sergi Castellano et al
EPI_ISL_444082,"University College London, Great Ormond Street Hospital for Children NHS Foundation Trust, Imperial College Healthcare NHS Trust",COVID-19 Genomics UK (COG-UK) Consortium,Sergi Castellano et al
EPI_ISL_444083,"University College London, Great Ormond Street Hospital for Children NHS Foundation Trust, Imperial College Healthcare NHS Trust",COVID-19 Genomics UK (COG-UK) Consortium,Sergi Castellano et al
EPI_ISL_444084,"University College London, Great Ormond Street Hospital for Children NHS Foundation Trust, Imperial College Healthcare NHS Trust",COVID-19 Genomics UK (COG-UK) Consortium,Sergi Castellano et al
EPI_ISL_444085,"University College London, Great Ormond Street Hospital for Children NHS Foundation Trust, Imperial College Healthcare NHS Trust",COVID-19 Genomics UK (COG-UK) Consortium,Sergi Castellano et al
EPI_ISL_444086,"University College London, Great Ormond Street Hospital for Children NHS Foundation Trust, Imperial College Healthcare NHS Trust",COVID-19 Genomics UK (COG-UK) Consortium,Sergi Castellano et al
EPI_ISL_444087,"University College London, Great Ormond Street Hospital for Children NHS Foundation Trust, Imperial College Healthcare NHS Trust",COVID-19 Genomics UK (COG-UK) Consortium,Sergi Castellano et al
EPI_ISL_444088,"University College London, Great Ormond Street Hospital for Children NHS Foundation Trust, Imperial College Healthcare NHS Trust",COVID-19 Genomics UK (COG-UK) Consortium,Sergi Castellano et al
EPI_ISL_444089,"University College London, Great Ormond Street Hospital for Children NHS Foundation Trust, Imperial College Healthcare NHS Trust",COVID-19 Genomics UK (COG-UK) Consortium,Sergi Castellano et al
EPI_ISL_444090,"University College London, Great Ormond Street Hospital for Children NHS Foundation Trust, Imperial College Healthcare NHS Trust",COVID-19 Genomics UK (COG-UK) Consortium,Sergi Castellano et al
EPI_ISL_444091,"University College London, Great Ormond Street Hospital for Children NHS Foundation Trust, Imperial College Healthcare NHS Trust",COVID-19 Genomics UK (COG-UK) Consortium,Sergi Castellano et al
EPI_ISL_444092,"University College London, Great Ormond Street Hospital for Children NHS Foundation Trust, Imperial College Healthcare NHS Trust",COVID-19 Genomics UK (COG-UK) Consortium,Sergi Castellano et al
EPI_ISL_444093,"University College London, Great Ormond Street Hospital for Children NHS Foundation Trust, Imperial College Healthcare NHS Trust",COVID-19 Genomics UK (COG-UK) Consortium,Sergi Castellano et al
EPI_ISL_444094,"University College London, Great Ormond Street Hospital for Children NHS Foundation Trust, Imperial College Healthcare NHS Trust",COVID-19 Genomics UK (COG-UK) Consortium,Sergi Castellano et al
EPI_ISL_444095,"University College London, Great Ormond Street Hospital for Children NHS Foundation Trust, Imperial College Healthcare NHS Trust",COVID-19 Genomics UK (COG-UK) Consortium,Sergi Castellano et al
EPI_ISL_444096,"University College London, Great Ormond Street Hospital for Children NHS Foundation Trust, Imperial College Healthcare NHS Trust",COVID-19 Genomics UK (COG-UK) Consortium,Sergi Castellano et al
EPI_ISL_444097,"University College London, Great Ormond Street Hospital for Children NHS Foundation Trust, Imperial College Healthcare NHS Trust",COVID-19 Genomics UK (COG-UK) Consortium,Sergi Castellano et al
EPI_ISL_444098,"University College London, Great Ormond Street Hospital for Children NHS Foundation Trust, Imperial College Healthcare NHS Trust",COVID-19 Genomics UK (COG-UK) Consortium,Sergi Castellano et al
EPI_ISL_444099,"University College London, Great Ormond Street Hospital for Children NHS Foundation Trust, Imperial College Healthcare NHS Trust",COVID-19 Genomics UK (COG-UK) Consortium,Sergi Castellano et al
EPI_ISL_444100,"University College London, Great Ormond Street Hospital for Children NHS Foundation Trust, Imperial College Healthcare NHS Trust",COVID-19 Genomics UK (COG-UK) Consortium,Sergi Castellano et al
EPI_ISL_444102,"University College London, Great Ormond Street Hospital for Children NHS Foundation Trust, Imperial College Healthcare NHS Trust",COVID-19 Genomics UK (COG-UK) Consortium,Sergi Castellano et al
EPI_ISL_444103,"University College London, Great Ormond Street Hospital for Children NHS Foundation Trust, Imperial College Healthcare NHS Trust",COVID-19 Genomics UK (COG-UK) Consortium,Sergi Castellano et al
EPI_ISL_444104,"University College London, Great Ormond Street Hospital for Children NHS Foundation Trust, Imperial College Healthcare NHS Trust",COVID-19 Genomics UK (COG-UK) Consortium,Sergi Castellano et al
EPI_ISL_444105,"University College London, Great Ormond Street Hospital for Children NHS Foundation Trust, Imperial College Healthcare NHS Trust",COVID-19 Genomics UK (COG-UK) Consortium,Sergi Castellano et al
EPI_ISL_444106,"University College London, Great Ormond Street Hospital for Children NHS Foundation Trust, Imperial College Healthcare NHS Trust",COVID-19 Genomics UK (COG-UK) Consortium,Sergi Castellano et al
EPI_ISL_444107,"University College London, Great Ormond Street Hospital for Children NHS Foundation Trust, Imperial College Healthcare NHS Trust",COVID-19 Genomics UK (COG-UK) Consortium,Sergi Castellano et al
EPI_ISL_478404,"University College London, Great Ormond Street Hospital for Children NHS Foundation Trust, Imperial College Healthcare NHS Trust",COVID-19 Genomics UK (COG-UK) Consortium,Sergi Castellano et al
EPI_ISL_444108,"University College London, Great Ormond Street Hospital for Children NHS Foundation Trust, Imperial College Healthcare NHS Trust",COVID-19 Genomics UK (COG-UK) Consortium,Sergi Castellano et al
EPI_ISL_444109,"University College London, Great Ormond Street Hospital for Children NHS Foundation Trust, Imperial College Healthcare NHS Trust",COVID-19 Genomics UK (COG-UK) Consortium,Sergi Castellano et al
EPI_ISL_444110,"University College London, Great Ormond Street Hospital for Children NHS Foundation Trust, Imperial College Healthcare NHS Trust",COVID-19 Genomics UK (COG-UK) Consortium,Sergi Castellano et al
EPI_ISL_444111,"University College London, Great Ormond Street Hospital for Children NHS Foundation Trust, Imperial College Healthcare NHS Trust",COVID-19 Genomics UK (COG-UK) Consortium,Sergi Castellano et al
EPI_ISL_444112,"University College London, Great Ormond Street Hospital for Children NHS Foundation Trust, Imperial College Healthcare NHS Trust",COVID-19 Genomics UK (COG-UK) Consortium,Sergi Castellano et al
EPI_ISL_444113,"University College London, Great Ormond Street Hospital for Children NHS Foundation Trust, Imperial College Healthcare NHS Trust",COVID-19 Genomics UK (COG-UK) Consortium,Sergi Castellano et al
EPI_ISL_444114,"University College London, Great Ormond Street Hospital for Children NHS Foundation Trust, Imperial College Healthcare NHS Trust",COVID-19 Genomics UK (COG-UK) Consortium,Sergi Castellano et al
EPI_ISL_444116,"University College London, Great Ormond Street Hospital for Children NHS Foundation Trust, Imperial College Healthcare NHS Trust",COVID-19 Genomics UK (COG-UK) Consortium,Sergi Castellano et al
EPI_ISL_444117,"University College London, Great Ormond Street Hospital for Children NHS Foundation Trust, Imperial College Healthcare NHS Trust",COVID-19 Genomics UK (COG-UK) Consortium,Sergi Castellano et al
EPI_ISL_444118,"University College London, Great Ormond Street Hospital for Children NHS Foundation Trust, Imperial College Healthcare NHS Trust",COVID-19 Genomics UK (COG-UK) Consortium,Sergi Castellano et al
EPI_ISL_444120,"University College London, Great Ormond Street Hospital for Children NHS Foundation Trust, Imperial College Healthcare NHS Trust",COVID-19 Genomics UK (COG-UK) Consortium,Sergi Castellano et al
EPI_ISL_444121,"University College London, Great Ormond Street Hospital for Children NHS Foundation Trust, Imperial College Healthcare NHS Trust",COVID-19 Genomics UK (COG-UK) Consortium,Sergi Castellano et al
EPI_ISL_444122,"University College London, Great Ormond Street Hospital for Children NHS Foundation Trust, Imperial College Healthcare NHS Trust",COVID-19 Genomics UK (COG-UK) Consortium,Sergi Castellano et al
EPI_ISL_444123,"University College London, Great Ormond Street Hospital for Children NHS Foundation Trust, Imperial College Healthcare NHS Trust",COVID-19 Genomics UK (COG-UK) Consortium,Sergi Castellano et al
EPI_ISL_444124,"University College London, Great Ormond Street Hospital for Children NHS Foundation Trust, Imperial College Healthcare NHS Trust",COVID-19 Genomics UK (COG-UK) Consortium,Sergi Castellano et al
EPI_ISL_444125,"University College London, Great Ormond Street Hospital for Children NHS Foundation Trust, Imperial College Healthcare NHS Trust",COVID-19 Genomics UK (COG-UK) Consortium,Sergi Castellano et al
EPI_ISL_444126,"University College London, Great Ormond Street Hospital for Children NHS Foundation Trust, Imperial College Healthcare NHS Trust",COVID-19 Genomics UK (COG-UK) Consortium,Sergi Castellano et al
EPI_ISL_444127,"University College London, Great Ormond Street Hospital for Children NHS Foundation Trust, Imperial College Healthcare NHS Trust",COVID-19 Genomics UK (COG-UK) Consortium,Sergi Castellano et al
EPI_ISL_444128,"University College London, Great Ormond Street Hospital for Children NHS Foundation Trust, Imperial College Healthcare NHS Trust",COVID-19 Genomics UK (COG-UK) Consortium,Sergi Castellano et al
EPI_ISL_444129,"University College London, Great Ormond Street Hospital for Children NHS Foundation Trust, Imperial College Healthcare NHS Trust",COVID-19 Genomics UK (COG-UK) Consortium,Sergi Castellano et al
EPI_ISL_444130,"University College London, Great Ormond Street Hospital for Children NHS Foundation Trust, Imperial College Healthcare NHS Trust",COVID-19 Genomics UK (COG-UK) Consortium,Sergi Castellano et al
EPI_ISL_444133,"University College London, Great Ormond Street Hospital for Children NHS Foundation Trust, Imperial College Healthcare NHS Trust",COVID-19 Genomics UK (COG-UK) Consortium,Sergi Castellano et al
EPI_ISL_444134,"University College London, Great Ormond Street Hospital for Children NHS Foundation Trust, Imperial College Healthcare NHS Trust",COVID-19 Genomics UK (COG-UK) Consortium,Sergi Castellano et al
EPI_ISL_444137,"University College London, Great Ormond Street Hospital for Children NHS Foundation Trust, Imperial College Healthcare NHS Trust",COVID-19 Genomics UK (COG-UK) Consortium,Sergi Castellano et al
EPI_ISL_444138,"University College London, Great Ormond Street Hospital for Children NHS Foundation Trust, Imperial College Healthcare NHS Trust",COVID-19 Genomics UK (COG-UK) Consortium,Sergi Castellano et al
EPI_ISL_444139,"University College London, Great Ormond Street Hospital for Children NHS Foundation Trust, Imperial College Healthcare NHS Trust",COVID-19 Genomics UK (COG-UK) Consortium,Sergi Castellano et al
EPI_ISL_444141,"University College London, Great Ormond Street Hospital for Children NHS Foundation Trust, Imperial College Healthcare NHS Trust",COVID-19 Genomics UK (COG-UK) Consortium,Sergi Castellano et al
EPI_ISL_444142,"University College London, Great Ormond Street Hospital for Children NHS Foundation Trust, Imperial College Healthcare NHS Trust",COVID-19 Genomics UK (COG-UK) Consortium,Sergi Castellano et al
EPI_ISL_444143,"University College London, Great Ormond Street Hospital for Children NHS Foundation Trust, Imperial College Healthcare NHS Trust",COVID-19 Genomics UK (COG-UK) Consortium,Sergi Castellano et al
EPI_ISL_444144,"University College London, Great Ormond Street Hospital for Children NHS Foundation Trust, Imperial College Healthcare NHS Trust",COVID-19 Genomics UK (COG-UK) Consortium,Sergi Castellano et al
EPI_ISL_444145,"University College London, Great Ormond Street Hospital for Children NHS Foundation Trust, Imperial College Healthcare NHS Trust",COVID-19 Genomics UK (COG-UK) Consortium,Sergi Castellano et al
EPI_ISL_444146,"University College London, Great Ormond Street Hospital for Children NHS Foundation Trust, Imperial College Healthcare NHS Trust",COVID-19 Genomics UK (COG-UK) Consortium,Sergi Castellano et al
EPI_ISL_444147,"University College London, Great Ormond Street Hospital for Children NHS Foundation Trust, Imperial College Healthcare NHS Trust",COVID-19 Genomics UK (COG-UK) Consortium,Sergi Castellano et al
EPI_ISL_444148,"University College London, Great Ormond Street Hospital for Children NHS Foundation Trust, Imperial College Healthcare NHS Trust",COVID-19 Genomics UK (COG-UK) Consortium,Sergi Castellano et al
EPI_ISL_444149,"University College London, Great Ormond Street Hospital for Children NHS Foundation Trust, Imperial College Healthcare NHS Trust",COVID-19 Genomics UK (COG-UK) Consortium,Sergi Castellano et al
EPI_ISL_444150,"University College London, Great Ormond Street Hospital for Children NHS Foundation Trust, Imperial College Healthcare NHS Trust",COVID-19 Genomics UK (COG-UK) Consortium,Sergi Castellano et al
EPI_ISL_444151,"University College London, Great Ormond Street Hospital for Children NHS Foundation Trust, Imperial College Healthcare NHS Trust",COVID-19 Genomics UK (COG-UK) Consortium,Sergi Castellano et al
EPI_ISL_444152,"University College London, Great Ormond Street Hospital for Children NHS Foundation Trust, Imperial College Healthcare NHS Trust",COVID-19 Genomics UK (COG-UK) Consortium,Sergi Castellano et al
EPI_ISL_444153,"University College London, Great Ormond Street Hospital for Children NHS Foundation Trust, Imperial College Healthcare NHS Trust",COVID-19 Genomics UK (COG-UK) Consortium,Sergi Castellano et al
EPI_ISL_444154,"University College London, Great Ormond Street Hospital for Children NHS Foundation Trust, Imperial College Healthcare NHS Trust",COVID-19 Genomics UK (COG-UK) Consortium,Sergi Castellano et al
EPI_ISL_478405,"University College London, Great Ormond Street Hospital for Children NHS Foundation Trust, Imperial College Healthcare NHS Trust",COVID-19 Genomics UK (COG-UK) Consortium,Sergi Castellano et al
EPI_ISL_444155,"University College London, Great Ormond Street Hospital for Children NHS Foundation Trust, Imperial College Healthcare NHS Trust",COVID-19 Genomics UK (COG-UK) Consortium,Sergi Castellano et al
EPI_ISL_444156,"University College London, Great Ormond Street Hospital for Children NHS Foundation Trust, Imperial College Healthcare NHS Trust",COVID-19 Genomics UK (COG-UK) Consortium,Sergi Castellano et al
EPI_ISL_444158,"University College London, Great Ormond Street Hospital for Children NHS Foundation Trust, Imperial College Healthcare NHS Trust",COVID-19 Genomics UK (COG-UK) Consortium,Sergi Castellano et al
EPI_ISL_444159,"University College London, Great Ormond Street Hospital for Children NHS Foundation Trust, Imperial College Healthcare NHS Trust",COVID-19 Genomics UK (COG-UK) Consortium,Sergi Castellano et al
EPI_ISL_444160,"University College London, Great Ormond Street Hospital for Children NHS Foundation Trust, Imperial College Healthcare NHS Trust",COVID-19 Genomics UK (COG-UK) Consortium,Sergi Castellano et al
EPI_ISL_444161,"University College London, Great Ormond Street Hospital for Children NHS Foundation Trust, Imperial College Healthcare NHS Trust",COVID-19 Genomics UK (COG-UK) Consortium,Sergi Castellano et al
EPI_ISL_444162,"University College London, Great Ormond Street Hospital for Children NHS Foundation Trust, Imperial College Healthcare NHS Trust",COVID-19 Genomics UK (COG-UK) Consortium,Sergi Castellano et al
EPI_ISL_444163,"University College London, Great Ormond Street Hospital for Children NHS Foundation Trust, Imperial College Healthcare NHS Trust",COVID-19 Genomics UK (COG-UK) Consortium,Sergi Castellano et al
EPI_ISL_444164,"University College London, Great Ormond Street Hospital for Children NHS Foundation Trust, Imperial College Healthcare NHS Trust",COVID-19 Genomics UK (COG-UK) Consortium,Sergi Castellano et al
EPI_ISL_444165,"University College London, Great Ormond Street Hospital for Children NHS Foundation Trust, Imperial College Healthcare NHS Trust",COVID-19 Genomics UK (COG-UK) Consortium,Sergi Castellano et al
EPI_ISL_444166,"University College London, Great Ormond Street Hospital for Children NHS Foundation Trust, Imperial College Healthcare NHS Trust",COVID-19 Genomics UK (COG-UK) Consortium,Sergi Castellano et al
EPI_ISL_444167,"University College London, Great Ormond Street Hospital for Children NHS Foundation Trust, Imperial College Healthcare NHS Trust",COVID-19 Genomics UK (COG-UK) Consortium,Sergi Castellano et al
EPI_ISL_444168,"University College London, Great Ormond Street Hospital for Children NHS Foundation Trust, Imperial College Healthcare NHS Trust",COVID-19 Genomics UK (COG-UK) Consortium,Sergi Castellano et al
EPI_ISL_444169,"University College London, Great Ormond Street Hospital for Children NHS Foundation Trust, Imperial College Healthcare NHS Trust",COVID-19 Genomics UK (COG-UK) Consortium,Sergi Castellano et al
EPI_ISL_444170,"University College London, Great Ormond Street Hospital for Children NHS Foundation Trust, Imperial College Healthcare NHS Trust",COVID-19 Genomics UK (COG-UK) Consortium,Sergi Castellano et al
EPI_ISL_444171,"University College London, Great Ormond Street Hospital for Children NHS Foundation Trust, Imperial College Healthcare NHS Trust",COVID-19 Genomics UK (COG-UK) Consortium,Sergi Castellano et al
EPI_ISL_444172,"University College London, Great Ormond Street Hospital for Children NHS Foundation Trust, Imperial College Healthcare NHS Trust",COVID-19 Genomics UK (COG-UK) Consortium,Sergi Castellano et al
EPI_ISL_444173,"University College London, Great Ormond Street Hospital for Children NHS Foundation Trust, Imperial College Healthcare NHS Trust",COVID-19 Genomics UK (COG-UK) Consortium,Sergi Castellano et al
EPI_ISL_444174,"University College London, Great Ormond Street Hospital for Children NHS Foundation Trust, Imperial College Healthcare NHS Trust",COVID-19 Genomics UK (COG-UK) Consortium,Sergi Castellano et al
EPI_ISL_444175,"University College London, Great Ormond Street Hospital for Children NHS Foundation Trust, Imperial College Healthcare NHS Trust",COVID-19 Genomics UK (COG-UK) Consortium,Sergi Castellano et al
EPI_ISL_444178,"University College London, Great Ormond Street Hospital for Children NHS Foundation Trust, Imperial College Healthcare NHS Trust",COVID-19 Genomics UK (COG-UK) Consortium,Sergi Castellano et al
EPI_ISL_444179,"University College London, Great Ormond Street Hospital for Children NHS Foundation Trust, Imperial College Healthcare NHS Trust",COVID-19 Genomics UK (COG-UK) Consortium,Sergi Castellano et al
EPI_ISL_444180,"University College London, Great Ormond Street Hospital for Children NHS Foundation Trust, Imperial College Healthcare NHS Trust",COVID-19 Genomics UK (COG-UK) Consortium,Sergi Castellano et al
EPI_ISL_444181,"University College London, Great Ormond Street Hospital for Children NHS Foundation Trust, Imperial College Healthcare NHS Trust",COVID-19 Genomics UK (COG-UK) Consortium,Sergi Castellano et al
EPI_ISL_444182,"University College London, Great Ormond Street Hospital for Children NHS Foundation Trust, Imperial College Healthcare NHS Trust",COVID-19 Genomics UK (COG-UK) Consortium,Sergi Castellano et al
EPI_ISL_449656,"University College London, Great Ormond Street Hospital for Children NHS Foundation Trust, Imperial College Healthcare NHS Trust",COVID-19 Genomics UK (COG-UK) Consortium,Sergi Castellano et al
EPI_ISL_449657,"University College London, Great Ormond Street Hospital for Children NHS Foundation Trust, Imperial College Healthcare NHS Trust",COVID-19 Genomics UK (COG-UK) Consortium,Sergi Castellano et al
EPI_ISL_449658,"University College London, Great Ormond Street Hospital for Children NHS Foundation Trust, Imperial College Healthcare NHS Trust",COVID-19 Genomics UK (COG-UK) Consortium,Sergi Castellano et al
EPI_ISL_449659,"University College London, Great Ormond Street Hospital for Children NHS Foundation Trust, Imperial College Healthcare NHS Trust",COVID-19 Genomics UK (COG-UK) Consortium,Sergi Castellano et al
EPI_ISL_449660,"University College London, Great Ormond Street Hospital for Children NHS Foundation Trust, Imperial College Healthcare NHS Trust",COVID-19 Genomics UK (COG-UK) Consortium,Sergi Castellano et al
EPI_ISL_449661,"University College London, Great Ormond Street Hospital for Children NHS Foundation Trust, Imperial College Healthcare NHS Trust",COVID-19 Genomics UK (COG-UK) Consortium,Sergi Castellano et al
EPI_ISL_449662,"University College London, Great Ormond Street Hospital for Children NHS Foundation Trust, Imperial College Healthcare NHS Trust",COVID-19 Genomics UK (COG-UK) Consortium,Sergi Castellano et al
EPI_ISL_449663,"University College London, Great Ormond Street Hospital for Children NHS Foundation Trust, Imperial College Healthcare NHS Trust",COVID-19 Genomics UK (COG-UK) Consortium,Sergi Castellano et al
EPI_ISL_449664,"University College London, Great Ormond Street Hospital for Children NHS Foundation Trust, Imperial College Healthcare NHS Trust",COVID-19 Genomics UK (COG-UK) Consortium,Sergi Castellano et al
EPI_ISL_449665,"University College London, Great Ormond Street Hospital for Children NHS Foundation Trust, Imperial College Healthcare NHS Trust",COVID-19 Genomics UK (COG-UK) Consortium,Sergi Castellano et al
EPI_ISL_449666,"University College London, Great Ormond Street Hospital for Children NHS Foundation Trust, Imperial College Healthcare NHS Trust",COVID-19 Genomics UK (COG-UK) Consortium,Sergi Castellano et al
EPI_ISL_449667,"University College London, Great Ormond Street Hospital for Children NHS Foundation Trust, Imperial College Healthcare NHS Trust",COVID-19 Genomics UK (COG-UK) Consortium,Sergi Castellano et al
EPI_ISL_449668,"University College London, Great Ormond Street Hospital for Children NHS Foundation Trust, Imperial College Healthcare NHS Trust",COVID-19 Genomics UK (COG-UK) Consortium,Sergi Castellano et al
EPI_ISL_449669,"University College London, Great Ormond Street Hospital for Children NHS Foundation Trust, Imperial College Healthcare NHS Trust",COVID-19 Genomics UK (COG-UK) Consortium,Sergi Castellano et al
EPI_ISL_449670,"University College London, Great Ormond Street Hospital for Children NHS Foundation Trust, Imperial College Healthcare NHS Trust",COVID-19 Genomics UK (COG-UK) Consortium,Sergi Castellano et al
EPI_ISL_449671,"University College London, Great Ormond Street Hospital for Children NHS Foundation Trust, Imperial College Healthcare NHS Trust",COVID-19 Genomics UK (COG-UK) Consortium,Sergi Castellano et al
EPI_ISL_449672,"University College London, Great Ormond Street Hospital for Children NHS Foundation Trust, Imperial College Healthcare NHS Trust",COVID-19 Genomics UK (COG-UK) Consortium,Sergi Castellano et al
EPI_ISL_449673,"University College London, Great Ormond Street Hospital for Children NHS Foundation Trust, Imperial College Healthcare NHS Trust",COVID-19 Genomics UK (COG-UK) Consortium,Sergi Castellano et al
EPI_ISL_449674,"University College London, Great Ormond Street Hospital for Children NHS Foundation Trust, Imperial College Healthcare NHS Trust",COVID-19 Genomics UK (COG-UK) Consortium,Sergi Castellano et al
EPI_ISL_449675,"University College London, Great Ormond Street Hospital for Children NHS Foundation Trust, Imperial College Healthcare NHS Trust",COVID-19 Genomics UK (COG-UK) Consortium,Sergi Castellano et al
EPI_ISL_449676,"University College London, Great Ormond Street Hospital for Children NHS Foundation Trust, Imperial College Healthcare NHS Trust",COVID-19 Genomics UK (COG-UK) Consortium,Sergi Castellano et al
EPI_ISL_449677,"University College London, Great Ormond Street Hospital for Children NHS Foundation Trust, Imperial College Healthcare NHS Trust",COVID-19 Genomics UK (COG-UK) Consortium,Sergi Castellano et al
EPI_ISL_449678,"University College London, Great Ormond Street Hospital for Children NHS Foundation Trust, Imperial College Healthcare NHS Trust",COVID-19 Genomics UK (COG-UK) Consortium,Sergi Castellano et al
EPI_ISL_449679,"University College London, Great Ormond Street Hospital for Children NHS Foundation Trust, Imperial College Healthcare NHS Trust",COVID-19 Genomics UK (COG-UK) Consortium,Sergi Castellano et al
EPI_ISL_444185,"University College London, Great Ormond Street Hospital for Children NHS Foundation Trust, Imperial College Healthcare NHS Trust",COVID-19 Genomics UK (COG-UK) Consortium,Sergi Castellano et al
EPI_ISL_444186,"University College London, Great Ormond Street Hospital for Children NHS Foundation Trust, Imperial College Healthcare NHS Trust",COVID-19 Genomics UK (COG-UK) Consortium,Sergi Castellano et al
EPI_ISL_478406,"University College London, Great Ormond Street Hospital for Children NHS Foundation Trust, Imperial College Healthcare NHS Trust",COVID-19 Genomics UK (COG-UK) Consortium,Sergi Castellano et al
EPI_ISL_444187,"University College London, Great Ormond Street Hospital for Children NHS Foundation Trust, Imperial College Healthcare NHS Trust",COVID-19 Genomics UK (COG-UK) Consortium,Sergi Castellano et al
EPI_ISL_444188,"University College London, Great Ormond Street Hospital for Children NHS Foundation Trust, Imperial College Healthcare NHS Trust",COVID-19 Genomics UK (COG-UK) Consortium,Sergi Castellano et al
EPI_ISL_444189,"University College London, Great Ormond Street Hospital for Children NHS Foundation Trust, Imperial College Healthcare NHS Trust",COVID-19 Genomics UK (COG-UK) Consortium,Sergi Castellano et al
EPI_ISL_444190,"University College London, Great Ormond Street Hospital for Children NHS Foundation Trust, Imperial College Healthcare NHS Trust",COVID-19 Genomics UK (COG-UK) Consortium,Sergi Castellano et al
EPI_ISL_444191,"University College London, Great Ormond Street Hospital for Children NHS Foundation Trust, Imperial College Healthcare NHS Trust",COVID-19 Genomics UK (COG-UK) Consortium,Sergi Castellano et al
EPI_ISL_444192,"University College London, Great Ormond Street Hospital for Children NHS Foundation Trust, Imperial College Healthcare NHS Trust",COVID-19 Genomics UK (COG-UK) Consortium,Sergi Castellano et al
EPI_ISL_444193,"University College London, Great Ormond Street Hospital for Children NHS Foundation Trust, Imperial College Healthcare NHS Trust",COVID-19 Genomics UK (COG-UK) Consortium,Sergi Castellano et al
EPI_ISL_444194,"University College London, Great Ormond Street Hospital for Children NHS Foundation Trust, Imperial College Healthcare NHS Trust",COVID-19 Genomics UK (COG-UK) Consortium,Sergi Castellano et al
EPI_ISL_444195,"University College London, Great Ormond Street Hospital for Children NHS Foundation Trust, Imperial College Healthcare NHS Trust",COVID-19 Genomics UK (COG-UK) Consortium,Sergi Castellano et al
EPI_ISL_444196,"University College London, Great Ormond Street Hospital for Children NHS Foundation Trust, Imperial College Healthcare NHS Trust",COVID-19 Genomics UK (COG-UK) Consortium,Sergi Castellano et al
EPI_ISL_444197,"University College London, Great Ormond Street Hospital for Children NHS Foundation Trust, Imperial College Healthcare NHS Trust",COVID-19 Genomics UK (COG-UK) Consortium,Sergi Castellano et al
EPI_ISL_444198,"University College London, Great Ormond Street Hospital for Children NHS Foundation Trust, Imperial College Healthcare NHS Trust",COVID-19 Genomics UK (COG-UK) Consortium,Sergi Castellano et al
EPI_ISL_444199,"University College London, Great Ormond Street Hospital for Children NHS Foundation Trust, Imperial College Healthcare NHS Trust",COVID-19 Genomics UK (COG-UK) Consortium,Sergi Castellano et al
EPI_ISL_444201,"University College London, Great Ormond Street Hospital for Children NHS Foundation Trust, Imperial College Healthcare NHS Trust",COVID-19 Genomics UK (COG-UK) Consortium,Sergi Castellano et al
EPI_ISL_444202,"University College London, Great Ormond Street Hospital for Children NHS Foundation Trust, Imperial College Healthcare NHS Trust",COVID-19 Genomics UK (COG-UK) Consortium,Sergi Castellano et al
EPI_ISL_444203,"University College London, Great Ormond Street Hospital for Children NHS Foundation Trust, Imperial College Healthcare NHS Trust",COVID-19 Genomics UK (COG-UK) Consortium,Sergi Castellano et al
EPI_ISL_449680,"University College London, Great Ormond Street Hospital for Children NHS Foundation Trust, Imperial College Healthcare NHS Trust",COVID-19 Genomics UK (COG-UK) Consortium,Sergi Castellano et al
EPI_ISL_449681,"University College London, Great Ormond Street Hospital for Children NHS Foundation Trust, Imperial College Healthcare NHS Trust",COVID-19 Genomics UK (COG-UK) Consortium,Sergi Castellano et al
EPI_ISL_449682,"University College London, Great Ormond Street Hospital for Children NHS Foundation Trust, Imperial College Healthcare NHS Trust",COVID-19 Genomics UK (COG-UK) Consortium,Sergi Castellano et al
EPI_ISL_449683,"University College London, Great Ormond Street Hospital for Children NHS Foundation Trust, Imperial College Healthcare NHS Trust",COVID-19 Genomics UK (COG-UK) Consortium,Sergi Castellano et al
EPI_ISL_449684,"University College London, Great Ormond Street Hospital for Children NHS Foundation Trust, Imperial College Healthcare NHS Trust",COVID-19 Genomics UK (COG-UK) Consortium,Sergi Castellano et al
EPI_ISL_449685,"University College London, Great Ormond Street Hospital for Children NHS Foundation Trust, Imperial College Healthcare NHS Trust",COVID-19 Genomics UK (COG-UK) Consortium,Sergi Castellano et al
EPI_ISL_449686,"University College London, Great Ormond Street Hospital for Children NHS Foundation Trust, Imperial College Healthcare NHS Trust",COVID-19 Genomics UK (COG-UK) Consortium,Sergi Castellano et al
EPI_ISL_449687,"University College London, Great Ormond Street Hospital for Children NHS Foundation Trust, Imperial College Healthcare NHS Trust",COVID-19 Genomics UK (COG-UK) Consortium,Sergi Castellano et al
EPI_ISL_449688,"University College London, Great Ormond Street Hospital for Children NHS Foundation Trust, Imperial College Healthcare NHS Trust",COVID-19 Genomics UK (COG-UK) Consortium,Sergi Castellano et al
EPI_ISL_449689,"University College London, Great Ormond Street Hospital for Children NHS Foundation Trust, Imperial College Healthcare NHS Trust",COVID-19 Genomics UK (COG-UK) Consortium,Sergi Castellano et al
EPI_ISL_449690,"University College London, Great Ormond Street Hospital for Children NHS Foundation Trust, Imperial College Healthcare NHS Trust",COVID-19 Genomics UK (COG-UK) Consortium,Sergi Castellano et al
EPI_ISL_449691,"University College London, Great Ormond Street Hospital for Children NHS Foundation Trust, Imperial College Healthcare NHS Trust",COVID-19 Genomics UK (COG-UK) Consortium,Sergi Castellano et al
EPI_ISL_449692,"University College London, Great Ormond Street Hospital for Children NHS Foundation Trust, Imperial College Healthcare NHS Trust",COVID-19 Genomics UK (COG-UK) Consortium,Sergi Castellano et al
EPI_ISL_449694,"University College London, Great Ormond Street Hospital for Children NHS Foundation Trust, Imperial College Healthcare NHS Trust",COVID-19 Genomics UK (COG-UK) Consortium,Sergi Castellano et al
EPI_ISL_449695,"University College London, Great Ormond Street Hospital for Children NHS Foundation Trust, Imperial College Healthcare NHS Trust",COVID-19 Genomics UK (COG-UK) Consortium,Sergi Castellano et al
EPI_ISL_449696,"University College London, Great Ormond Street Hospital for Children NHS Foundation Trust, Imperial College Healthcare NHS Trust",COVID-19 Genomics UK (COG-UK) Consortium,Sergi Castellano et al
EPI_ISL_444204,"University College London, Great Ormond Street Hospital for Children NHS Foundation Trust, Imperial College Healthcare NHS Trust",COVID-19 Genomics UK (COG-UK) Consortium,Sergi Castellano et al
EPI_ISL_444205,"University College London, Great Ormond Street Hospital for Children NHS Foundation Trust, Imperial College Healthcare NHS Trust",COVID-19 Genomics UK (COG-UK) Consortium,Sergi Castellano et al
EPI_ISL_444206,"University College London, Great Ormond Street Hospital for Children NHS Foundation Trust, Imperial College Healthcare NHS Trust",COVID-19 Genomics UK (COG-UK) Consortium,Sergi Castellano et al
EPI_ISL_444207,"University College London, Great Ormond Street Hospital for Children NHS Foundation Trust, Imperial College Healthcare NHS Trust",COVID-19 Genomics UK (COG-UK) Consortium,Sergi Castellano et al
EPI_ISL_444208,"University College London, Great Ormond Street Hospital for Children NHS Foundation Trust, Imperial College Healthcare NHS Trust",COVID-19 Genomics UK (COG-UK) Consortium,Sergi Castellano et al
EPI_ISL_444209,"University College London, Great Ormond Street Hospital for Children NHS Foundation Trust, Imperial College Healthcare NHS Trust",COVID-19 Genomics UK (COG-UK) Consortium,Sergi Castellano et al
EPI_ISL_444210,"University College London, Great Ormond Street Hospital for Children NHS Foundation Trust, Imperial College Healthcare NHS Trust",COVID-19 Genomics UK (COG-UK) Consortium,Sergi Castellano et al
EPI_ISL_444211,"University College London, Great Ormond Street Hospital for Children NHS Foundation Trust, Imperial College Healthcare NHS Trust",COVID-19 Genomics UK (COG-UK) Consortium,Sergi Castellano et al
EPI_ISL_444212,"University College London, Great Ormond Street Hospital for Children NHS Foundation Trust, Imperial College Healthcare NHS Trust",COVID-19 Genomics UK (COG-UK) Consortium,Sergi Castellano et al
EPI_ISL_444213,"University College London, Great Ormond Street Hospital for Children NHS Foundation Trust, Imperial College Healthcare NHS Trust",COVID-19 Genomics UK (COG-UK) Consortium,Sergi Castellano et al
EPI_ISL_444214,"University College London, Great Ormond Street Hospital for Children NHS Foundation Trust, Imperial College Healthcare NHS Trust",COVID-19 Genomics UK (COG-UK) Consortium,Sergi Castellano et al
EPI_ISL_444215,"University College London, Great Ormond Street Hospital for Children NHS Foundation Trust, Imperial College Healthcare NHS Trust",COVID-19 Genomics UK (COG-UK) Consortium,Sergi Castellano et al
EPI_ISL_444216,"University College London, Great Ormond Street Hospital for Children NHS Foundation Trust, Imperial College Healthcare NHS Trust",COVID-19 Genomics UK (COG-UK) Consortium,Sergi Castellano et al
EPI_ISL_444217,"University College London, Great Ormond Street Hospital for Children NHS Foundation Trust, Imperial College Healthcare NHS Trust",COVID-19 Genomics UK (COG-UK) Consortium,Sergi Castellano et al
EPI_ISL_444218,"University College London, Great Ormond Street Hospital for Children NHS Foundation Trust, Imperial College Healthcare NHS Trust",COVID-19 Genomics UK (COG-UK) Consortium,Sergi Castellano et al
EPI_ISL_444219,"University College London, Great Ormond Street Hospital for Children NHS Foundation Trust, Imperial College Healthcare NHS Trust",COVID-19 Genomics UK (COG-UK) Consortium,Sergi Castellano et al
EPI_ISL_444220,"University College London, Great Ormond Street Hospital for Children NHS Foundation Trust, Imperial College Healthcare NHS Trust",COVID-19 Genomics UK (COG-UK) Consortium,Sergi Castellano et al
EPI_ISL_444221,"University College London, Great Ormond Street Hospital for Children NHS Foundation Trust, Imperial College Healthcare NHS Trust",COVID-19 Genomics UK (COG-UK) Consortium,Sergi Castellano et al
EPI_ISL_444222,"University College London, Great Ormond Street Hospital for Children NHS Foundation Trust, Imperial College Healthcare NHS Trust",COVID-19 Genomics UK (COG-UK) Consortium,Sergi Castellano et al
EPI_ISL_444223,"University College London, Great Ormond Street Hospital for Children NHS Foundation Trust, Imperial College Healthcare NHS Trust",COVID-19 Genomics UK (COG-UK) Consortium,Sergi Castellano et al
EPI_ISL_444224,"University College London, Great Ormond Street Hospital for Children NHS Foundation Trust, Imperial College Healthcare NHS Trust",COVID-19 Genomics UK (COG-UK) Consortium,Sergi Castellano et al
EPI_ISL_444225,"University College London, Great Ormond Street Hospital for Children NHS Foundation Trust, Imperial College Healthcare NHS Trust",COVID-19 Genomics UK (COG-UK) Consortium,Sergi Castellano et al
EPI_ISL_444226,"University College London, Great Ormond Street Hospital for Children NHS Foundation Trust, Imperial College Healthcare NHS Trust",COVID-19 Genomics UK (COG-UK) Consortium,Sergi Castellano et al
EPI_ISL_444227,"University College London, Great Ormond Street Hospital for Children NHS Foundation Trust, Imperial College Healthcare NHS Trust",COVID-19 Genomics UK (COG-UK) Consortium,Sergi Castellano et al
EPI_ISL_444228,"University College London, Great Ormond Street Hospital for Children NHS Foundation Trust, Imperial College Healthcare NHS Trust",COVID-19 Genomics UK (COG-UK) Consortium,Sergi Castellano et al
EPI_ISL_444229,"University College London, Great Ormond Street Hospital for Children NHS Foundation Trust, Imperial College Healthcare NHS Trust",COVID-19 Genomics UK (COG-UK) Consortium,Sergi Castellano et al
EPI_ISL_444230,"University College London, Great Ormond Street Hospital for Children NHS Foundation Trust, Imperial College Healthcare NHS Trust",COVID-19 Genomics UK (COG-UK) Consortium,Sergi Castellano et al
EPI_ISL_444231,"University College London, Great Ormond Street Hospital for Children NHS Foundation Trust, Imperial College Healthcare NHS Trust",COVID-19 Genomics UK (COG-UK) Consortium,Sergi Castellano et al
EPI_ISL_444232,"University College London, Great Ormond Street Hospital for Children NHS Foundation Trust, Imperial College Healthcare NHS Trust",COVID-19 Genomics UK (COG-UK) Consortium,Sergi Castellano et al
EPI_ISL_444233,"University College London, Great Ormond Street Hospital for Children NHS Foundation Trust, Imperial College Healthcare NHS Trust",COVID-19 Genomics UK (COG-UK) Consortium,Sergi Castellano et al
EPI_ISL_444235,"University College London, Great Ormond Street Hospital for Children NHS Foundation Trust, Imperial College Healthcare NHS Trust",COVID-19 Genomics UK (COG-UK) Consortium,Sergi Castellano et al
EPI_ISL_449698,"University College London, Great Ormond Street Hospital for Children NHS Foundation Trust, Imperial College Healthcare NHS Trust",COVID-19 Genomics UK (COG-UK) Consortium,Sergi Castellano et al
EPI_ISL_449699,"University College London, Great Ormond Street Hospital for Children NHS Foundation Trust, Imperial College Healthcare NHS Trust",COVID-19 Genomics UK (COG-UK) Consortium,Sergi Castellano et al
EPI_ISL_449702,"University College London, Great Ormond Street Hospital for Children NHS Foundation Trust, Imperial College Healthcare NHS Trust",COVID-19 Genomics UK (COG-UK) Consortium,Sergi Castellano et al
EPI_ISL_449703,"University College London, Great Ormond Street Hospital for Children NHS Foundation Trust, Imperial College Healthcare NHS Trust",COVID-19 Genomics UK (COG-UK) Consortium,Sergi Castellano et al
EPI_ISL_449704,"University College London, Great Ormond Street Hospital for Children NHS Foundation Trust, Imperial College Healthcare NHS Trust",COVID-19 Genomics UK (COG-UK) Consortium,Sergi Castellano et al
EPI_ISL_449705,"University College London, Great Ormond Street Hospital for Children NHS Foundation Trust, Imperial College Healthcare NHS Trust",COVID-19 Genomics UK (COG-UK) Consortium,Sergi Castellano et al
EPI_ISL_449706,"University College London, Great Ormond Street Hospital for Children NHS Foundation Trust, Imperial College Healthcare NHS Trust",COVID-19 Genomics UK (COG-UK) Consortium,Sergi Castellano et al
EPI_ISL_449707,"University College London, Great Ormond Street Hospital for Children NHS Foundation Trust, Imperial College Healthcare NHS Trust",COVID-19 Genomics UK (COG-UK) Consortium,Sergi Castellano et al
EPI_ISL_449708,"University College London, Great Ormond Street Hospital for Children NHS Foundation Trust, Imperial College Healthcare NHS Trust",COVID-19 Genomics UK (COG-UK) Consortium,Sergi Castellano et al
EPI_ISL_449709,"University College London, Great Ormond Street Hospital for Children NHS Foundation Trust, Imperial College Healthcare NHS Trust",COVID-19 Genomics UK (COG-UK) Consortium,Sergi Castellano et al
EPI_ISL_449710,"University College London, Great Ormond Street Hospital for Children NHS Foundation Trust, Imperial College Healthcare NHS Trust",COVID-19 Genomics UK (COG-UK) Consortium,Sergi Castellano et al
EPI_ISL_449711,"University College London, Great Ormond Street Hospital for Children NHS Foundation Trust, Imperial College Healthcare NHS Trust",COVID-19 Genomics UK (COG-UK) Consortium,Sergi Castellano et al
EPI_ISL_449712,"University College London, Great Ormond Street Hospital for Children NHS Foundation Trust, Imperial College Healthcare NHS Trust",COVID-19 Genomics UK (COG-UK) Consortium,Sergi Castellano et al
EPI_ISL_449713,"University College London, Great Ormond Street Hospital for Children NHS Foundation Trust, Imperial College Healthcare NHS Trust",COVID-19 Genomics UK (COG-UK) Consortium,Sergi Castellano et al
EPI_ISL_449714,"University College London, Great Ormond Street Hospital for Children NHS Foundation Trust, Imperial College Healthcare NHS Trust",COVID-19 Genomics UK (COG-UK) Consortium,Sergi Castellano et al
EPI_ISL_449715,"University College London, Great Ormond Street Hospital for Children NHS Foundation Trust, Imperial College Healthcare NHS Trust",COVID-19 Genomics UK (COG-UK) Consortium,Sergi Castellano et al
EPI_ISL_449716,"University College London, Great Ormond Street Hospital for Children NHS Foundation Trust, Imperial College Healthcare NHS Trust",COVID-19 Genomics UK (COG-UK) Consortium,Sergi Castellano et al
EPI_ISL_453460,"University College London, Great Ormond Street Hospital for Children NHS Foundation Trust, Imperial College Healthcare NHS Trust",COVID-19 Genomics UK (COG-UK) Consortium,Sergi Castellano et al
EPI_ISL_449717,"University College London, Great Ormond Street Hospital for Children NHS Foundation Trust, Imperial College Healthcare NHS Trust",COVID-19 Genomics UK (COG-UK) Consortium,Sergi Castellano et al
EPI_ISL_449718,"University College London, Great Ormond Street Hospital for Children NHS Foundation Trust, Imperial College Healthcare NHS Trust",COVID-19 Genomics UK (COG-UK) Consortium,Sergi Castellano et al
EPI_ISL_453461,"University College London, Great Ormond Street Hospital for Children NHS Foundation Trust, Imperial College Healthcare NHS Trust",COVID-19 Genomics UK (COG-UK) Consortium,Sergi Castellano et al
EPI_ISL_449719,"University College London, Great Ormond Street Hospital for Children NHS Foundation Trust, Imperial College Healthcare NHS Trust",COVID-19 Genomics UK (COG-UK) Consortium,Sergi Castellano et al
EPI_ISL_453462,"University College London, Great Ormond Street Hospital for Children NHS Foundation Trust, Imperial College Healthcare NHS Trust",COVID-19 Genomics UK (COG-UK) Consortium,Sergi Castellano et al
EPI_ISL_449720,"University College London, Great Ormond Street Hospital for Children NHS Foundation Trust, Imperial College Healthcare NHS Trust",COVID-19 Genomics UK (COG-UK) Consortium,Sergi Castellano et al
EPI_ISL_449721,"University College London, Great Ormond Street Hospital for Children NHS Foundation Trust, Imperial College Healthcare NHS Trust",COVID-19 Genomics UK (COG-UK) Consortium,Sergi Castellano et al
EPI_ISL_449722,"University College London, Great Ormond Street Hospital for Children NHS Foundation Trust, Imperial College Healthcare NHS Trust",COVID-19 Genomics UK (COG-UK) Consortium,Sergi Castellano et al
EPI_ISL_449723,"University College London, Great Ormond Street Hospital for Children NHS Foundation Trust, Imperial College Healthcare NHS Trust",COVID-19 Genomics UK (COG-UK) Consortium,Sergi Castellano et al
EPI_ISL_449724,"University College London, Great Ormond Street Hospital for Children NHS Foundation Trust, Imperial College Healthcare NHS Trust",COVID-19 Genomics UK (COG-UK) Consortium,Sergi Castellano et al
EPI_ISL_449725,"University College London, Great Ormond Street Hospital for Children NHS Foundation Trust, Imperial College Healthcare NHS Trust",COVID-19 Genomics UK (COG-UK) Consortium,Sergi Castellano et al
EPI_ISL_449726,"University College London, Great Ormond Street Hospital for Children NHS Foundation Trust, Imperial College Healthcare NHS Trust",COVID-19 Genomics UK (COG-UK) Consortium,Sergi Castellano et al
EPI_ISL_478407,"University College London, Great Ormond Street Hospital for Children NHS Foundation Trust, Imperial College Healthcare NHS Trust",COVID-19 Genomics UK (COG-UK) Consortium,Sergi Castellano et al
EPI_ISL_449727,"University College London, Great Ormond Street Hospital for Children NHS Foundation Trust, Imperial College Healthcare NHS Trust",COVID-19 Genomics UK (COG-UK) Consortium,Sergi Castellano et al
EPI_ISL_449728,"University College London, Great Ormond Street Hospital for Children NHS Foundation Trust, Imperial College Healthcare NHS Trust",COVID-19 Genomics UK (COG-UK) Consortium,Sergi Castellano et al
EPI_ISL_449729,"University College London, Great Ormond Street Hospital for Children NHS Foundation Trust, Imperial College Healthcare NHS Trust",COVID-19 Genomics UK (COG-UK) Consortium,Sergi Castellano et al
EPI_ISL_457270,"University College London, Great Ormond Street Hospital for Children NHS Foundation Trust, Imperial College Healthcare NHS Trust",COVID-19 Genomics UK (COG-UK) Consortium,Sergi Castellano et al
EPI_ISL_457271,"University College London, Great Ormond Street Hospital for Children NHS Foundation Trust, Imperial College Healthcare NHS Trust",COVID-19 Genomics UK (COG-UK) Consortium,Sergi Castellano et al
EPI_ISL_457272,"University College London, Great Ormond Street Hospital for Children NHS Foundation Trust, Imperial College Healthcare NHS Trust",COVID-19 Genomics UK (COG-UK) Consortium,Sergi Castellano et al
EPI_ISL_457273,"University College London, Great Ormond Street Hospital for Children NHS Foundation Trust, Imperial College Healthcare NHS Trust",COVID-19 Genomics UK (COG-UK) Consortium,Sergi Castellano et al
EPI_ISL_457274,"University College London, Great Ormond Street Hospital for Children NHS Foundation Trust, Imperial College Healthcare NHS Trust",COVID-19 Genomics UK (COG-UK) Consortium,Sergi Castellano et al
EPI_ISL_457275,"University College London, Great Ormond Street Hospital for Children NHS Foundation Trust, Imperial College Healthcare NHS Trust",COVID-19 Genomics UK (COG-UK) Consortium,Sergi Castellano et al
EPI_ISL_457276,"University College London, Great Ormond Street Hospital for Children NHS Foundation Trust, Imperial College Healthcare NHS Trust",COVID-19 Genomics UK (COG-UK) Consortium,Sergi Castellano et al
EPI_ISL_457277,"University College London, Great Ormond Street Hospital for Children NHS Foundation Trust, Imperial College Healthcare NHS Trust",COVID-19 Genomics UK (COG-UK) Consortium,Sergi Castellano et al
EPI_ISL_457278,"University College London, Great Ormond Street Hospital for Children NHS Foundation Trust, Imperial College Healthcare NHS Trust",COVID-19 Genomics UK (COG-UK) Consortium,Sergi Castellano et al
EPI_ISL_457279,"University College London, Great Ormond Street Hospital for Children NHS Foundation Trust, Imperial College Healthcare NHS Trust",COVID-19 Genomics UK (COG-UK) Consortium,Sergi Castellano et al
EPI_ISL_457280,"University College London, Great Ormond Street Hospital for Children NHS Foundation Trust, Imperial College Healthcare NHS Trust",COVID-19 Genomics UK (COG-UK) Consortium,Sergi Castellano et al
EPI_ISL_457281,"University College London, Great Ormond Street Hospital for Children NHS Foundation Trust, Imperial College Healthcare NHS Trust",COVID-19 Genomics UK (COG-UK) Consortium,Sergi Castellano et al
EPI_ISL_478409,"University College London, Great Ormond Street Hospital for Children NHS Foundation Trust, Imperial College Healthcare NHS Trust",COVID-19 Genomics UK (COG-UK) Consortium,Sergi Castellano et al
EPI_ISL_457283,"University College London, Great Ormond Street Hospital for Children NHS Foundation Trust, Imperial College Healthcare NHS Trust",COVID-19 Genomics UK (COG-UK) Consortium,Sergi Castellano et al
EPI_ISL_457284,"University College London, Great Ormond Street Hospital for Children NHS Foundation Trust, Imperial College Healthcare NHS Trust",COVID-19 Genomics UK (COG-UK) Consortium,Sergi Castellano et al
EPI_ISL_457285,"University College London, Great Ormond Street Hospital for Children NHS Foundation Trust, Imperial College Healthcare NHS Trust",COVID-19 Genomics UK (COG-UK) Consortium,Sergi Castellano et al
EPI_ISL_457286,"University College London, Great Ormond Street Hospital for Children NHS Foundation Trust, Imperial College Healthcare NHS Trust",COVID-19 Genomics UK (COG-UK) Consortium,Sergi Castellano et al
EPI_ISL_457287,"University College London, Great Ormond Street Hospital for Children NHS Foundation Trust, Imperial College Healthcare NHS Trust",COVID-19 Genomics UK (COG-UK) Consortium,Sergi Castellano et al
EPI_ISL_457288,"University College London, Great Ormond Street Hospital for Children NHS Foundation Trust, Imperial College Healthcare NHS Trust",COVID-19 Genomics UK (COG-UK) Consortium,Sergi Castellano et al
EPI_ISL_457289,"University College London, Great Ormond Street Hospital for Children NHS Foundation Trust, Imperial College Healthcare NHS Trust",COVID-19 Genomics UK (COG-UK) Consortium,Sergi Castellano et al
EPI_ISL_457290,"University College London, Great Ormond Street Hospital for Children NHS Foundation Trust, Imperial College Healthcare NHS Trust",COVID-19 Genomics UK (COG-UK) Consortium,Sergi Castellano et al
EPI_ISL_457291,"University College London, Great Ormond Street Hospital for Children NHS Foundation Trust, Imperial College Healthcare NHS Trust",COVID-19 Genomics UK (COG-UK) Consortium,Sergi Castellano et al
EPI_ISL_457292,"University College London, Great Ormond Street Hospital for Children NHS Foundation Trust, Imperial College Healthcare NHS Trust",COVID-19 Genomics UK (COG-UK) Consortium,Sergi Castellano et al
EPI_ISL_457293,"University College London, Great Ormond Street Hospital for Children NHS Foundation Trust, Imperial College Healthcare NHS Trust",COVID-19 Genomics UK (COG-UK) Consortium,Sergi Castellano et al
EPI_ISL_457294,"University College London, Great Ormond Street Hospital for Children NHS Foundation Trust, Imperial College Healthcare NHS Trust",COVID-19 Genomics UK (COG-UK) Consortium,Sergi Castellano et al
EPI_ISL_457295,"University College London, Great Ormond Street Hospital for Children NHS Foundation Trust, Imperial College Healthcare NHS Trust",COVID-19 Genomics UK (COG-UK) Consortium,Sergi Castellano et al
EPI_ISL_457296,"University College London, Great Ormond Street Hospital for Children NHS Foundation Trust, Imperial College Healthcare NHS Trust",COVID-19 Genomics UK (COG-UK) Consortium,Sergi Castellano et al
EPI_ISL_457297,"University College London, Great Ormond Street Hospital for Children NHS Foundation Trust, Imperial College Healthcare NHS Trust",COVID-19 Genomics UK (COG-UK) Consortium,Sergi Castellano et al
EPI_ISL_457298,"University College London, Great Ormond Street Hospital for Children NHS Foundation Trust, Imperial College Healthcare NHS Trust",COVID-19 Genomics UK (COG-UK) Consortium,Sergi Castellano et al
EPI_ISL_457299,"University College London, Great Ormond Street Hospital for Children NHS Foundation Trust, Imperial College Healthcare NHS Trust",COVID-19 Genomics UK (COG-UK) Consortium,Sergi Castellano et al
EPI_ISL_457301,"University College London, Great Ormond Street Hospital for Children NHS Foundation Trust, Imperial College Healthcare NHS Trust",COVID-19 Genomics UK (COG-UK) Consortium,Sergi Castellano et al
EPI_ISL_457302,"University College London, Great Ormond Street Hospital for Children NHS Foundation Trust, Imperial College Healthcare NHS Trust",COVID-19 Genomics UK (COG-UK) Consortium,Sergi Castellano et al
EPI_ISL_444236,"University College London, Great Ormond Street Hospital for Children NHS Foundation Trust, Imperial College Healthcare NHS Trust",COVID-19 Genomics UK (COG-UK) Consortium,Sergi Castellano et al
EPI_ISL_444238,"University College London, Great Ormond Street Hospital for Children NHS Foundation Trust, Imperial College Healthcare NHS Trust",COVID-19 Genomics UK (COG-UK) Consortium,Sergi Castellano et al
EPI_ISL_444239,"University College London, Great Ormond Street Hospital for Children NHS Foundation Trust, Imperial College Healthcare NHS Trust",COVID-19 Genomics UK (COG-UK) Consortium,Sergi Castellano et al
EPI_ISL_444241,"University College London, Great Ormond Street Hospital for Children NHS Foundation Trust, Imperial College Healthcare NHS Trust",COVID-19 Genomics UK (COG-UK) Consortium,Sergi Castellano et al
EPI_ISL_444242,"University College London, Great Ormond Street Hospital for Children NHS Foundation Trust, Imperial College Healthcare NHS Trust",COVID-19 Genomics UK (COG-UK) Consortium,Sergi Castellano et al
EPI_ISL_444243,"University College London, Great Ormond Street Hospital for Children NHS Foundation Trust, Imperial College Healthcare NHS Trust",COVID-19 Genomics UK (COG-UK) Consortium,Sergi Castellano et al
EPI_ISL_444244,"University College London, Great Ormond Street Hospital for Children NHS Foundation Trust, Imperial College Healthcare NHS Trust",COVID-19 Genomics UK (COG-UK) Consortium,Sergi Castellano et al
EPI_ISL_444245,"University College London, Great Ormond Street Hospital for Children NHS Foundation Trust, Imperial College Healthcare NHS Trust",COVID-19 Genomics UK (COG-UK) Consortium,Sergi Castellano et al
EPI_ISL_444246,"University College London, Great Ormond Street Hospital for Children NHS Foundation Trust, Imperial College Healthcare NHS Trust",COVID-19 Genomics UK (COG-UK) Consortium,Sergi Castellano et al
EPI_ISL_444247,"University College London, Great Ormond Street Hospital for Children NHS Foundation Trust, Imperial College Healthcare NHS Trust",COVID-19 Genomics UK (COG-UK) Consortium,Sergi Castellano et al
EPI_ISL_478410,"University College London, Great Ormond Street Hospital for Children NHS Foundation Trust, Imperial College Healthcare NHS Trust",COVID-19 Genomics UK (COG-UK) Consortium,Sergi Castellano et al
EPI_ISL_444248,"University College London, Great Ormond Street Hospital for Children NHS Foundation Trust, Imperial College Healthcare NHS Trust",COVID-19 Genomics UK (COG-UK) Consortium,Sergi Castellano et al
EPI_ISL_444249,"University College London, Great Ormond Street Hospital for Children NHS Foundation Trust, Imperial College Healthcare NHS Trust",COVID-19 Genomics UK (COG-UK) Consortium,Sergi Castellano et al
EPI_ISL_444250,"University College London, Great Ormond Street Hospital for Children NHS Foundation Trust, Imperial College Healthcare NHS Trust",COVID-19 Genomics UK (COG-UK) Consortium,Sergi Castellano et al
EPI_ISL_444251,"University College London, Great Ormond Street Hospital for Children NHS Foundation Trust, Imperial College Healthcare NHS Trust",COVID-19 Genomics UK (COG-UK) Consortium,Sergi Castellano et al
EPI_ISL_444252,"University College London, Great Ormond Street Hospital for Children NHS Foundation Trust, Imperial College Healthcare NHS Trust",COVID-19 Genomics UK (COG-UK) Consortium,Sergi Castellano et al
EPI_ISL_444253,"University College London, Great Ormond Street Hospital for Children NHS Foundation Trust, Imperial College Healthcare NHS Trust",COVID-19 Genomics UK (COG-UK) Consortium,Sergi Castellano et al
EPI_ISL_444254,"University College London, Great Ormond Street Hospital for Children NHS Foundation Trust, Imperial College Healthcare NHS Trust",COVID-19 Genomics UK (COG-UK) Consortium,Sergi Castellano et al
EPI_ISL_444255,"University College London, Great Ormond Street Hospital for Children NHS Foundation Trust, Imperial College Healthcare NHS Trust",COVID-19 Genomics UK (COG-UK) Consortium,Sergi Castellano et al
EPI_ISL_444256,"University College London, Great Ormond Street Hospital for Children NHS Foundation Trust, Imperial College Healthcare NHS Trust",COVID-19 Genomics UK (COG-UK) Consortium,Sergi Castellano et al
EPI_ISL_444257,"University College London, Great Ormond Street Hospital for Children NHS Foundation Trust, Imperial College Healthcare NHS Trust",COVID-19 Genomics UK (COG-UK) Consortium,Sergi Castellano et al
EPI_ISL_444258,"University College London, Great Ormond Street Hospital for Children NHS Foundation Trust, Imperial College Healthcare NHS Trust",COVID-19 Genomics UK (COG-UK) Consortium,Sergi Castellano et al
EPI_ISL_444259,"University College London, Great Ormond Street Hospital for Children NHS Foundation Trust, Imperial College Healthcare NHS Trust",COVID-19 Genomics UK (COG-UK) Consortium,Sergi Castellano et al
EPI_ISL_444260,"University College London, Great Ormond Street Hospital for Children NHS Foundation Trust, Imperial College Healthcare NHS Trust",COVID-19 Genomics UK (COG-UK) Consortium,Sergi Castellano et al
EPI_ISL_444261,"University College London, Great Ormond Street Hospital for Children NHS Foundation Trust, Imperial College Healthcare NHS Trust",COVID-19 Genomics UK (COG-UK) Consortium,Sergi Castellano et al
EPI_ISL_444262,"University College London, Great Ormond Street Hospital for Children NHS Foundation Trust, Imperial College Healthcare NHS Trust",COVID-19 Genomics UK (COG-UK) Consortium,Sergi Castellano et al
EPI_ISL_444263,"University College London, Great Ormond Street Hospital for Children NHS Foundation Trust, Imperial College Healthcare NHS Trust",COVID-19 Genomics UK (COG-UK) Consortium,Sergi Castellano et al
EPI_ISL_444264,"University College London, Great Ormond Street Hospital for Children NHS Foundation Trust, Imperial College Healthcare NHS Trust",COVID-19 Genomics UK (COG-UK) Consortium,Sergi Castellano et al
EPI_ISL_444265,"University College London, Great Ormond Street Hospital for Children NHS Foundation Trust, Imperial College Healthcare NHS Trust",COVID-19 Genomics UK (COG-UK) Consortium,Sergi Castellano et al
EPI_ISL_444266,"University College London, Great Ormond Street Hospital for Children NHS Foundation Trust, Imperial College Healthcare NHS Trust",COVID-19 Genomics UK (COG-UK) Consortium,Sergi Castellano et al
EPI_ISL_444268,"University College London, Great Ormond Street Hospital for Children NHS Foundation Trust, Imperial College Healthcare NHS Trust",COVID-19 Genomics UK (COG-UK) Consortium,Sergi Castellano et al
EPI_ISL_453463,"University College London, Great Ormond Street Hospital for Children NHS Foundation Trust, Imperial College Healthcare NHS Trust",COVID-19 Genomics UK (COG-UK) Consortium,Sergi Castellano et al
EPI_ISL_444269,"University College London, Great Ormond Street Hospital for Children NHS Foundation Trust, Imperial College Healthcare NHS Trust",COVID-19 Genomics UK (COG-UK) Consortium,Sergi Castellano et al
EPI_ISL_444270,"University College London, Great Ormond Street Hospital for Children NHS Foundation Trust, Imperial College Healthcare NHS Trust",COVID-19 Genomics UK (COG-UK) Consortium,Sergi Castellano et al
EPI_ISL_444271,"University College London, Great Ormond Street Hospital for Children NHS Foundation Trust, Imperial College Healthcare NHS Trust",COVID-19 Genomics UK (COG-UK) Consortium,Sergi Castellano et al
EPI_ISL_453464,"University College London, Great Ormond Street Hospital for Children NHS Foundation Trust, Imperial College Healthcare NHS Trust",COVID-19 Genomics UK (COG-UK) Consortium,Sergi Castellano et al
EPI_ISL_444272,"University College London, Great Ormond Street Hospital for Children NHS Foundation Trust, Imperial College Healthcare NHS Trust",COVID-19 Genomics UK (COG-UK) Consortium,Sergi Castellano et al
EPI_ISL_441350,"University College London, Great Ormond Street Hospital for Children NHS Foundation Trust, Imperial College Healthcare NHS Trust",COVID-19 Genomics UK (COG-UK) Consortium,Sergi Castellano et al
EPI_ISL_441353,"University College London, Great Ormond Street Hospital for Children NHS Foundation Trust, Imperial College Healthcare NHS Trust",COVID-19 Genomics UK (COG-UK) Consortium,Sergi Castellano et al
EPI_ISL_482163,"University College London, Great Ormond Street Hospital for Children NHS Foundation Trust, Imperial College Healthcare NHS Trust",Wellcome Sanger Institute for the COVID-19 Genomics UK Consortium,Sergi Castellano et al
EPI_ISL_482170,"University College London, Great Ormond Street Hospital for Children NHS Foundation Trust, Imperial College Healthcare NHS Trust",Wellcome Sanger Institute for the COVID-19 Genomics UK Consortium,Sergi Castellano et al
EPI_ISL_482168,"University College London, Great Ormond Street Hospital for Children NHS Foundation Trust, Imperial College Healthcare NHS Trust",Wellcome Sanger Institute for the COVID-19 Genomics UK Consortium,Sergi Castellano et al
EPI_ISL_482169,"University College London, Great Ormond Street Hospital for Children NHS Foundation Trust, Imperial College Healthcare NHS Trust",Wellcome Sanger Institute for the COVID-19 Genomics UK Consortium,Sergi Castellano et al
EPI_ISL_482217,"University College London, Great Ormond Street Hospital for Children NHS Foundation Trust, Imperial College Healthcare NHS Trust",Wellcome Sanger Institute for the COVID-19 Genomics UK Consortium,Sergi Castellano et al
EPI_ISL_482202,"University College London, Great Ormond Street Hospital for Children NHS Foundation Trust, Imperial College Healthcare NHS Trust",Wellcome Sanger Institute for the COVID-19 Genomics UK Consortium,Sergi Castellano et al
EPI_ISL_482178,"University College London, Great Ormond Street Hospital for Children NHS Foundation Trust, Imperial College Healthcare NHS Trust",Wellcome Sanger Institute for the COVID-19 Genomics UK Consortium,Sergi Castellano et al
EPI_ISL_482182,"University College London, Great Ormond Street Hospital for Children NHS Foundation Trust, Imperial College Healthcare NHS Trust",Wellcome Sanger Institute for the COVID-19 Genomics UK Consortium,Sergi Castellano et al
EPI_ISL_482201,"University College London, Great Ormond Street Hospital for Children NHS Foundation Trust, Imperial College Healthcare NHS Trust",Wellcome Sanger Institute for the COVID-19 Genomics UK Consortium,Sergi Castellano et al
EPI_ISL_482183,"University College London, Great Ormond Street Hospital for Children NHS Foundation Trust, Imperial College Healthcare NHS Trust",Wellcome Sanger Institute for the COVID-19 Genomics UK Consortium,Sergi Castellano et al
EPI_ISL_482181,"University College London, Great Ormond Street Hospital for Children NHS Foundation Trust, Imperial College Healthcare NHS Trust",Wellcome Sanger Institute for the COVID-19 Genomics UK Consortium,Sergi Castellano et al
EPI_ISL_482190,"University College London, Great Ormond Street Hospital for Children NHS Foundation Trust, Imperial College Healthcare NHS Trust",Wellcome Sanger Institute for the COVID-19 Genomics UK Consortium,Sergi Castellano et al
EPI_ISL_482173,"University College London, Great Ormond Street Hospital for Children NHS Foundation Trust, Imperial College Healthcare NHS Trust",Wellcome Sanger Institute for the COVID-19 Genomics UK Consortium,Sergi Castellano et al
EPI_ISL_482161,"University College London, Great Ormond Street Hospital for Children NHS Foundation Trust, Imperial College Healthcare NHS Trust",Wellcome Sanger Institute for the COVID-19 Genomics UK Consortium,Sergi Castellano et al
EPI_ISL_482180,"University College London, Great Ormond Street Hospital for Children NHS Foundation Trust, Imperial College Healthcare NHS Trust",Wellcome Sanger Institute for the COVID-19 Genomics UK Consortium,Sergi Castellano et al
EPI_ISL_482206,"University College London, Great Ormond Street Hospital for Children NHS Foundation Trust, Imperial College Healthcare NHS Trust",Wellcome Sanger Institute for the COVID-19 Genomics UK Consortium,Sergi Castellano et al
EPI_ISL_482167,"University College London, Great Ormond Street Hospital for Children NHS Foundation Trust, Imperial College Healthcare NHS Trust",Wellcome Sanger Institute for the COVID-19 Genomics UK Consortium,Sergi Castellano et al
EPI_ISL_482215,"University College London, Great Ormond Street Hospital for Children NHS Foundation Trust, Imperial College Healthcare NHS Trust",Wellcome Sanger Institute for the COVID-19 Genomics UK Consortium,Sergi Castellano et al
EPI_ISL_482162,"University College London, Great Ormond Street Hospital for Children NHS Foundation Trust, Imperial College Healthcare NHS Trust",Wellcome Sanger Institute for the COVID-19 Genomics UK Consortium,Sergi Castellano et al
EPI_ISL_482191,"University College London, Great Ormond Street Hospital for Children NHS Foundation Trust, Imperial College Healthcare NHS Trust",Wellcome Sanger Institute for the COVID-19 Genomics UK Consortium,Sergi Castellano et al
EPI_ISL_482203,"University College London, Great Ormond Street Hospital for Children NHS Foundation Trust, Imperial College Healthcare NHS Trust",Wellcome Sanger Institute for the COVID-19 Genomics UK Consortium,Sergi Castellano et al
EPI_ISL_482160,"University College London, Great Ormond Street Hospital for Children NHS Foundation Trust, Imperial College Healthcare NHS Trust",Wellcome Sanger Institute for the COVID-19 Genomics UK Consortium,Sergi Castellano et al
EPI_ISL_482188,"University College London, Great Ormond Street Hospital for Children NHS Foundation Trust, Imperial College Healthcare NHS Trust",Wellcome Sanger Institute for the COVID-19 Genomics UK Consortium,Sergi Castellano et al
EPI_ISL_482204,"University College London, Great Ormond Street Hospital for Children NHS Foundation Trust, Imperial College Healthcare NHS Trust",Wellcome Sanger Institute for the COVID-19 Genomics UK Consortium,Sergi Castellano et al
EPI_ISL_482208,"University College London, Great Ormond Street Hospital for Children NHS Foundation Trust, Imperial College Healthcare NHS Trust",Wellcome Sanger Institute for the COVID-19 Genomics UK Consortium,Sergi Castellano et al
EPI_ISL_482205,"University College London, Great Ormond Street Hospital for Children NHS Foundation Trust, Imperial College Healthcare NHS Trust",Wellcome Sanger Institute for the COVID-19 Genomics UK Consortium,Sergi Castellano et al
EPI_ISL_482199,"University College London, Great Ormond Street Hospital for Children NHS Foundation Trust, Imperial College Healthcare NHS Trust",Wellcome Sanger Institute for the COVID-19 Genomics UK Consortium,Sergi Castellano et al
EPI_ISL_482177,"University College London, Great Ormond Street Hospital for Children NHS Foundation Trust, Imperial College Healthcare NHS Trust",Wellcome Sanger Institute for the COVID-19 Genomics UK Consortium,Sergi Castellano et al
EPI_ISL_482214,"University College London, Great Ormond Street Hospital for Children NHS Foundation Trust, Imperial College Healthcare NHS Trust",Wellcome Sanger Institute for the COVID-19 Genomics UK Consortium,Sergi Castellano et al
EPI_ISL_482211,"University College London, Great Ormond Street Hospital for Children NHS Foundation Trust, Imperial College Healthcare NHS Trust",Wellcome Sanger Institute for the COVID-19 Genomics UK Consortium,Sergi Castellano et al
EPI_ISL_482195,"University College London, Great Ormond Street Hospital for Children NHS Foundation Trust, Imperial College Healthcare NHS Trust",Wellcome Sanger Institute for the COVID-19 Genomics UK Consortium,Sergi Castellano et al
EPI_ISL_482207,"University College London, Great Ormond Street Hospital for Children NHS Foundation Trust, Imperial College Healthcare NHS Trust",Wellcome Sanger Institute for the COVID-19 Genomics UK Consortium,Sergi Castellano et al
EPI_ISL_482184,"University College London, Great Ormond Street Hospital for Children NHS Foundation Trust, Imperial College Healthcare NHS Trust",Wellcome Sanger Institute for the COVID-19 Genomics UK Consortium,Sergi Castellano et al
EPI_ISL_482198,"University College London, Great Ormond Street Hospital for Children NHS Foundation Trust, Imperial College Healthcare NHS Trust",Wellcome Sanger Institute for the COVID-19 Genomics UK Consortium,Sergi Castellano et al
EPI_ISL_482171,"University College London, Great Ormond Street Hospital for Children NHS Foundation Trust, Imperial College Healthcare NHS Trust",Wellcome Sanger Institute for the COVID-19 Genomics UK Consortium,Sergi Castellano et al
EPI_ISL_482192,"University College London, Great Ormond Street Hospital for Children NHS Foundation Trust, Imperial College Healthcare NHS Trust",Wellcome Sanger Institute for the COVID-19 Genomics UK Consortium,Sergi Castellano et al
EPI_ISL_482187,"University College London, Great Ormond Street Hospital for Children NHS Foundation Trust, Imperial College Healthcare NHS Trust",Wellcome Sanger Institute for the COVID-19 Genomics UK Consortium,Sergi Castellano et al
EPI_ISL_482179,"University College London, Great Ormond Street Hospital for Children NHS Foundation Trust, Imperial College Healthcare NHS Trust",Wellcome Sanger Institute for the COVID-19 Genomics UK Consortium,Sergi Castellano et al
EPI_ISL_482175,"University College London, Great Ormond Street Hospital for Children NHS Foundation Trust, Imperial College Healthcare NHS Trust",Wellcome Sanger Institute for the COVID-19 Genomics UK Consortium,Sergi Castellano et al
EPI_ISL_482194,"University College London, Great Ormond Street Hospital for Children NHS Foundation Trust, Imperial College Healthcare NHS Trust",Wellcome Sanger Institute for the COVID-19 Genomics UK Consortium,Sergi Castellano et al
EPI_ISL_482189,"University College London, Great Ormond Street Hospital for Children NHS Foundation Trust, Imperial College Healthcare NHS Trust",Wellcome Sanger Institute for the COVID-19 Genomics UK Consortium,Sergi Castellano et al
EPI_ISL_482166,"University College London, Great Ormond Street Hospital for Children NHS Foundation Trust, Imperial College Healthcare NHS Trust",Wellcome Sanger Institute for the COVID-19 Genomics UK Consortium,Sergi Castellano et al
EPI_ISL_482209,"University College London, Great Ormond Street Hospital for Children NHS Foundation Trust, Imperial College Healthcare NHS Trust",Wellcome Sanger Institute for the COVID-19 Genomics UK Consortium,Sergi Castellano et al
EPI_ISL_482176,"University College London, Great Ormond Street Hospital for Children NHS Foundation Trust, Imperial College Healthcare NHS Trust",Wellcome Sanger Institute for the COVID-19 Genomics UK Consortium,Sergi Castellano et al
EPI_ISL_482212,"University College London, Great Ormond Street Hospital for Children NHS Foundation Trust, Imperial College Healthcare NHS Trust",Wellcome Sanger Institute for the COVID-19 Genomics UK Consortium,Sergi Castellano et al
EPI_ISL_482186,"University College London, Great Ormond Street Hospital for Children NHS Foundation Trust, Imperial College Healthcare NHS Trust",Wellcome Sanger Institute for the COVID-19 Genomics UK Consortium,Sergi Castellano et al
EPI_ISL_482196,"University College London, Great Ormond Street Hospital for Children NHS Foundation Trust, Imperial College Healthcare NHS Trust",Wellcome Sanger Institute for the COVID-19 Genomics UK Consortium,Sergi Castellano et al
EPI_ISL_482210,"University College London, Great Ormond Street Hospital for Children NHS Foundation Trust, Imperial College Healthcare NHS Trust",Wellcome Sanger Institute for the COVID-19 Genomics UK Consortium,Sergi Castellano et al
EPI_ISL_482200,"University College London, Great Ormond Street Hospital for Children NHS Foundation Trust, Imperial College Healthcare NHS Trust",Wellcome Sanger Institute for the COVID-19 Genomics UK Consortium,Sergi Castellano et al
EPI_ISL_482172,"University College London, Great Ormond Street Hospital for Children NHS Foundation Trust, Imperial College Healthcare NHS Trust",Wellcome Sanger Institute for the COVID-19 Genomics UK Consortium,Sergi Castellano et al
EPI_ISL_482185,"University College London, Great Ormond Street Hospital for Children NHS Foundation Trust, Imperial College Healthcare NHS Trust",Wellcome Sanger Institute for the COVID-19 Genomics UK Consortium,Sergi Castellano et al
EPI_ISL_482165,"University College London, Great Ormond Street Hospital for Children NHS Foundation Trust, Imperial College Healthcare NHS Trust",Wellcome Sanger Institute for the COVID-19 Genomics UK Consortium,Sergi Castellano et al
EPI_ISL_482193,"University College London, Great Ormond Street Hospital for Children NHS Foundation Trust, Imperial College Healthcare NHS Trust",Wellcome Sanger Institute for the COVID-19 Genomics UK Consortium,Sergi Castellano et al
EPI_ISL_482216,"University College London, Great Ormond Street Hospital for Children NHS Foundation Trust, Imperial College Healthcare NHS Trust",Wellcome Sanger Institute for the COVID-19 Genomics UK Consortium,Sergi Castellano et al
EPI_ISL_482174,"University College London, Great Ormond Street Hospital for Children NHS Foundation Trust, Imperial College Healthcare NHS Trust",Wellcome Sanger Institute for the COVID-19 Genomics UK Consortium,Sergi Castellano et al
EPI_ISL_482197,"University College London, Great Ormond Street Hospital for Children NHS Foundation Trust, Imperial College Healthcare NHS Trust",Wellcome Sanger Institute for the COVID-19 Genomics UK Consortium,Sergi Castellano et al
EPI_ISL_482213,"University College London, Great Ormond Street Hospital for Children NHS Foundation Trust, Imperial College Healthcare NHS Trust",Wellcome Sanger Institute for the COVID-19 Genomics UK Consortium,Sergi Castellano et al
EPI_ISL_461763,"University College London, Great Ormond Street Hospital for Children NHS Foundation Trust, Imperial College Healthcare NHS Trust",COVID-19 Genomics UK (COG-UK) Consortium,Sergi Castellano et al
EPI_ISL_461764,"University College London, Great Ormond Street Hospital for Children NHS Foundation Trust, Imperial College Healthcare NHS Trust",COVID-19 Genomics UK (COG-UK) Consortium,Sergi Castellano et al
EPI_ISL_461765,"University College London, Great Ormond Street Hospital for Children NHS Foundation Trust, Imperial College Healthcare NHS Trust",COVID-19 Genomics UK (COG-UK) Consortium,Sergi Castellano et al
EPI_ISL_461766,"University College London, Great Ormond Street Hospital for Children NHS Foundation Trust, Imperial College Healthcare NHS Trust",COVID-19 Genomics UK (COG-UK) Consortium,Sergi Castellano et al
EPI_ISL_461767,"University College London, Great Ormond Street Hospital for Children NHS Foundation Trust, Imperial College Healthcare NHS Trust",COVID-19 Genomics UK (COG-UK) Consortium,Sergi Castellano et al
EPI_ISL_461768,"University College London, Great Ormond Street Hospital for Children NHS Foundation Trust, Imperial College Healthcare NHS Trust",COVID-19 Genomics UK (COG-UK) Consortium,Sergi Castellano et al
EPI_ISL_461769,"University College London, Great Ormond Street Hospital for Children NHS Foundation Trust, Imperial College Healthcare NHS Trust",COVID-19 Genomics UK (COG-UK) Consortium,Sergi Castellano et al
EPI_ISL_461770,"University College London, Great Ormond Street Hospital for Children NHS Foundation Trust, Imperial College Healthcare NHS Trust",COVID-19 Genomics UK (COG-UK) Consortium,Sergi Castellano et al
EPI_ISL_461771,"University College London, Great Ormond Street Hospital for Children NHS Foundation Trust, Imperial College Healthcare NHS Trust",COVID-19 Genomics UK (COG-UK) Consortium,Sergi Castellano et al
EPI_ISL_478411,"University College London, Great Ormond Street Hospital for Children NHS Foundation Trust, Imperial College Healthcare NHS Trust",COVID-19 Genomics UK (COG-UK) Consortium,Sergi Castellano et al
EPI_ISL_478412,"University College London, Great Ormond Street Hospital for Children NHS Foundation Trust, Imperial College Healthcare NHS Trust",COVID-19 Genomics UK (COG-UK) Consortium,Sergi Castellano et al
EPI_ISL_478413,"University College London, Great Ormond Street Hospital for Children NHS Foundation Trust, Imperial College Healthcare NHS Trust",COVID-19 Genomics UK (COG-UK) Consortium,Sergi Castellano et al
EPI_ISL_478414,"University College London, Great Ormond Street Hospital for Children NHS Foundation Trust, Imperial College Healthcare NHS Trust",COVID-19 Genomics UK (COG-UK) Consortium,Sergi Castellano et al
EPI_ISL_478415,"University College London, Great Ormond Street Hospital for Children NHS Foundation Trust, Imperial College Healthcare NHS Trust",COVID-19 Genomics UK (COG-UK) Consortium,Sergi Castellano et al
EPI_ISL_478416,"University College London, Great Ormond Street Hospital for Children NHS Foundation Trust, Imperial College Healthcare NHS Trust",COVID-19 Genomics UK (COG-UK) Consortium,Sergi Castellano et al
EPI_ISL_478417,"University College London, Great Ormond Street Hospital for Children NHS Foundation Trust, Imperial College Healthcare NHS Trust",COVID-19 Genomics UK (COG-UK) Consortium,Sergi Castellano et al
EPI_ISL_478418,"University College London, Great Ormond Street Hospital for Children NHS Foundation Trust, Imperial College Healthcare NHS Trust",COVID-19 Genomics UK (COG-UK) Consortium,Sergi Castellano et al
EPI_ISL_478419,"University College London, Great Ormond Street Hospital for Children NHS Foundation Trust, Imperial College Healthcare NHS Trust",COVID-19 Genomics UK (COG-UK) Consortium,Sergi Castellano et al
EPI_ISL_478420,"University College London, Great Ormond Street Hospital for Children NHS Foundation Trust, Imperial College Healthcare NHS Trust",COVID-19 Genomics UK (COG-UK) Consortium,Sergi Castellano et al
EPI_ISL_478421,"University College London, Great Ormond Street Hospital for Children NHS Foundation Trust, Imperial College Healthcare NHS Trust",COVID-19 Genomics UK (COG-UK) Consortium,Sergi Castellano et al
EPI_ISL_478422,"University College London, Great Ormond Street Hospital for Children NHS Foundation Trust, Imperial College Healthcare NHS Trust",COVID-19 Genomics UK (COG-UK) Consortium,Sergi Castellano et al
EPI_ISL_478424,"University College London, Great Ormond Street Hospital for Children NHS Foundation Trust, Imperial College Healthcare NHS Trust",COVID-19 Genomics UK (COG-UK) Consortium,Sergi Castellano et al
EPI_ISL_478425,"University College London, Great Ormond Street Hospital for Children NHS Foundation Trust, Imperial College Healthcare NHS Trust",COVID-19 Genomics UK (COG-UK) Consortium,Sergi Castellano et al
EPI_ISL_478426,"University College London, Great Ormond Street Hospital for Children NHS Foundation Trust, Imperial College Healthcare NHS Trust",COVID-19 Genomics UK (COG-UK) Consortium,Sergi Castellano et al
EPI_ISL_478427,"University College London, Great Ormond Street Hospital for Children NHS Foundation Trust, Imperial College Healthcare NHS Trust",COVID-19 Genomics UK (COG-UK) Consortium,Sergi Castellano et al
EPI_ISL_478428,"University College London, Great Ormond Street Hospital for Children NHS Foundation Trust, Imperial College Healthcare NHS Trust",COVID-19 Genomics UK (COG-UK) Consortium,Sergi Castellano et al
EPI_ISL_478429,"University College London, Great Ormond Street Hospital for Children NHS Foundation Trust, Imperial College Healthcare NHS Trust",COVID-19 Genomics UK (COG-UK) Consortium,Sergi Castellano et al
EPI_ISL_478430,"University College London, Great Ormond Street Hospital for Children NHS Foundation Trust, Imperial College Healthcare NHS Trust",COVID-19 Genomics UK (COG-UK) Consortium,Sergi Castellano et al
EPI_ISL_478433,"University College London, Great Ormond Street Hospital for Children NHS Foundation Trust, Imperial College Healthcare NHS Trust",COVID-19 Genomics UK (COG-UK) Consortium,Sergi Castellano et al
EPI_ISL_478434,"University College London, Great Ormond Street Hospital for Children NHS Foundation Trust, Imperial College Healthcare NHS Trust",COVID-19 Genomics UK (COG-UK) Consortium,Sergi Castellano et al
EPI_ISL_478435,"University College London, Great Ormond Street Hospital for Children NHS Foundation Trust, Imperial College Healthcare NHS Trust",COVID-19 Genomics UK (COG-UK) Consortium,Sergi Castellano et al
EPI_ISL_478436,"University College London, Great Ormond Street Hospital for Children NHS Foundation Trust, Imperial College Healthcare NHS Trust",COVID-19 Genomics UK (COG-UK) Consortium,Sergi Castellano et al
EPI_ISL_478437,"University College London, Great Ormond Street Hospital for Children NHS Foundation Trust, Imperial College Healthcare NHS Trust",COVID-19 Genomics UK (COG-UK) Consortium,Sergi Castellano et al
EPI_ISL_478438,"University College London, Great Ormond Street Hospital for Children NHS Foundation Trust, Imperial College Healthcare NHS Trust",COVID-19 Genomics UK (COG-UK) Consortium,Sergi Castellano et al
EPI_ISL_478440,"University College London, Great Ormond Street Hospital for Children NHS Foundation Trust, Imperial College Healthcare NHS Trust",COVID-19 Genomics UK (COG-UK) Consortium,Sergi Castellano et al
EPI_ISL_478441,"University College London, Great Ormond Street Hospital for Children NHS Foundation Trust, Imperial College Healthcare NHS Trust",COVID-19 Genomics UK (COG-UK) Consortium,Sergi Castellano et al
EPI_ISL_478442,"University College London, Great Ormond Street Hospital for Children NHS Foundation Trust, Imperial College Healthcare NHS Trust",COVID-19 Genomics UK (COG-UK) Consortium,Sergi Castellano et al
EPI_ISL_478443,"University College London, Great Ormond Street Hospital for Children NHS Foundation Trust, Imperial College Healthcare NHS Trust",COVID-19 Genomics UK (COG-UK) Consortium,Sergi Castellano et al
EPI_ISL_478444,"University College London, Great Ormond Street Hospital for Children NHS Foundation Trust, Imperial College Healthcare NHS Trust",COVID-19 Genomics UK (COG-UK) Consortium,Sergi Castellano et al
EPI_ISL_478445,"University College London, Great Ormond Street Hospital for Children NHS Foundation Trust, Imperial College Healthcare NHS Trust",COVID-19 Genomics UK (COG-UK) Consortium,Sergi Castellano et al
EPI_ISL_478446,"University College London, Great Ormond Street Hospital for Children NHS Foundation Trust, Imperial College Healthcare NHS Trust",COVID-19 Genomics UK (COG-UK) Consortium,Sergi Castellano et al
EPI_ISL_478447,"University College London, Great Ormond Street Hospital for Children NHS Foundation Trust, Imperial College Healthcare NHS Trust",COVID-19 Genomics UK (COG-UK) Consortium,Sergi Castellano et al
EPI_ISL_478448,"University College London, Great Ormond Street Hospital for Children NHS Foundation Trust, Imperial College Healthcare NHS Trust",COVID-19 Genomics UK (COG-UK) Consortium,Sergi Castellano et al
EPI_ISL_478449,"University College London, Great Ormond Street Hospital for Children NHS Foundation Trust, Imperial College Healthcare NHS Trust",COVID-19 Genomics UK (COG-UK) Consortium,Sergi Castellano et al
EPI_ISL_478450,"University College London, Great Ormond Street Hospital for Children NHS Foundation Trust, Imperial College Healthcare NHS Trust",COVID-19 Genomics UK (COG-UK) Consortium,Sergi Castellano et al
EPI_ISL_478451,"University College London, Great Ormond Street Hospital for Children NHS Foundation Trust, Imperial College Healthcare NHS Trust",COVID-19 Genomics UK (COG-UK) Consortium,Sergi Castellano et al
EPI_ISL_478452,"University College London, Great Ormond Street Hospital for Children NHS Foundation Trust, Imperial College Healthcare NHS Trust",COVID-19 Genomics UK (COG-UK) Consortium,Sergi Castellano et al
EPI_ISL_478453,"University College London, Great Ormond Street Hospital for Children NHS Foundation Trust, Imperial College Healthcare NHS Trust",COVID-19 Genomics UK (COG-UK) Consortium,Sergi Castellano et al
EPI_ISL_478454,"University College London, Great Ormond Street Hospital for Children NHS Foundation Trust, Imperial College Healthcare NHS Trust",COVID-19 Genomics UK (COG-UK) Consortium,Sergi Castellano et al
EPI_ISL_478455,"University College London, Great Ormond Street Hospital for Children NHS Foundation Trust, Imperial College Healthcare NHS Trust",COVID-19 Genomics UK (COG-UK) Consortium,Sergi Castellano et al
EPI_ISL_478456,"University College London, Great Ormond Street Hospital for Children NHS Foundation Trust, Imperial College Healthcare NHS Trust",COVID-19 Genomics UK (COG-UK) Consortium,Sergi Castellano et al
EPI_ISL_478457,"University College London, Great Ormond Street Hospital for Children NHS Foundation Trust, Imperial College Healthcare NHS Trust",COVID-19 Genomics UK (COG-UK) Consortium,Sergi Castellano et al
EPI_ISL_478458,"University College London, Great Ormond Street Hospital for Children NHS Foundation Trust, Imperial College Healthcare NHS Trust",COVID-19 Genomics UK (COG-UK) Consortium,Sergi Castellano et al
EPI_ISL_478459,"University College London, Great Ormond Street Hospital for Children NHS Foundation Trust, Imperial College Healthcare NHS Trust",COVID-19 Genomics UK (COG-UK) Consortium,Sergi Castellano et al
EPI_ISL_478460,"University College London, Great Ormond Street Hospital for Children NHS Foundation Trust, Imperial College Healthcare NHS Trust",COVID-19 Genomics UK (COG-UK) Consortium,Sergi Castellano et al
EPI_ISL_478461,"University College London, Great Ormond Street Hospital for Children NHS Foundation Trust, Imperial College Healthcare NHS Trust",COVID-19 Genomics UK (COG-UK) Consortium,Sergi Castellano et al
EPI_ISL_478462,"University College London, Great Ormond Street Hospital for Children NHS Foundation Trust, Imperial College Healthcare NHS Trust",COVID-19 Genomics UK (COG-UK) Consortium,Sergi Castellano et al
EPI_ISL_478463,"University College London, Great Ormond Street Hospital for Children NHS Foundation Trust, Imperial College Healthcare NHS Trust",COVID-19 Genomics UK (COG-UK) Consortium,Sergi Castellano et al
EPI_ISL_478464,"University College London, Great Ormond Street Hospital for Children NHS Foundation Trust, Imperial College Healthcare NHS Trust",COVID-19 Genomics UK (COG-UK) Consortium,Sergi Castellano et al
EPI_ISL_478465,"University College London, Great Ormond Street Hospital for Children NHS Foundation Trust, Imperial College Healthcare NHS Trust",COVID-19 Genomics UK (COG-UK) Consortium,Sergi Castellano et al
EPI_ISL_478466,"University College London, Great Ormond Street Hospital for Children NHS Foundation Trust, Imperial College Healthcare NHS Trust",COVID-19 Genomics UK (COG-UK) Consortium,Sergi Castellano et al
EPI_ISL_478467,"University College London, Great Ormond Street Hospital for Children NHS Foundation Trust, Imperial College Healthcare NHS Trust",COVID-19 Genomics UK (COG-UK) Consortium,Sergi Castellano et al
EPI_ISL_478468,"University College London, Great Ormond Street Hospital for Children NHS Foundation Trust, Imperial College Healthcare NHS Trust",COVID-19 Genomics UK (COG-UK) Consortium,Sergi Castellano et al
EPI_ISL_478469,"University College London, Great Ormond Street Hospital for Children NHS Foundation Trust, Imperial College Healthcare NHS Trust",COVID-19 Genomics UK (COG-UK) Consortium,Sergi Castellano et al
EPI_ISL_478470,"University College London, Great Ormond Street Hospital for Children NHS Foundation Trust, Imperial College Healthcare NHS Trust",COVID-19 Genomics UK (COG-UK) Consortium,Sergi Castellano et al
EPI_ISL_478471,"University College London, Great Ormond Street Hospital for Children NHS Foundation Trust, Imperial College Healthcare NHS Trust",COVID-19 Genomics UK (COG-UK) Consortium,Sergi Castellano et al
EPI_ISL_472155,Northumbria University / South Tees Hospitals NHS Foundation Trust / North Cumbria Integrated Care NHS Foundation Trust / North Tees and Hartlepool NHS Foundation Trust / Newcastle Hospitals NHS Foundation Trust,COVID-19 Genomics UK (COG-UK) Consortium,Darren L Smith et al
EPI_ISL_488760,"NU-OMICS DNA Sequencing research facility, Northumbria University",Wellcome Sanger Institute for the COVID-19 Genomics UK Consortium,Chris Duncan et al
EPI_ISL_488800,"NU-OMICS DNA Sequencing research facility, Northumbria University",Wellcome Sanger Institute for the COVID-19 Genomics UK Consortium,Chris Duncan et al
EPI_ISL_488788,"NU-OMICS DNA Sequencing research facility, Northumbria University",Wellcome Sanger Institute for the COVID-19 Genomics UK Consortium,Chris Duncan et al
EPI_ISL_488803,"NU-OMICS DNA Sequencing research facility, Northumbria University",Wellcome Sanger Institute for the COVID-19 Genomics UK Consortium,Chris Duncan et al
EPI_ISL_472156,Northumbria University / South Tees Hospitals NHS Foundation Trust / North Cumbria Integrated Care NHS Foundation Trust / North Tees and Hartlepool NHS Foundation Trust / Newcastle Hospitals NHS Foundation Trust,COVID-19 Genomics UK (COG-UK) Consortium,Darren L Smith et al
EPI_ISL_488817,"NU-OMICS DNA Sequencing research facility, Northumbria University",Wellcome Sanger Institute for the COVID-19 Genomics UK Consortium,Chris Duncan et al
EPI_ISL_488831,"NU-OMICS DNA Sequencing research facility, Northumbria University",Wellcome Sanger Institute for the COVID-19 Genomics UK Consortium,Chris Duncan et al
EPI_ISL_472157,Northumbria University / South Tees Hospitals NHS Foundation Trust / North Cumbria Integrated Care NHS Foundation Trust / North Tees and Hartlepool NHS Foundation Trust / Newcastle Hospitals NHS Foundation Trust,COVID-19 Genomics UK (COG-UK) Consortium,Darren L Smith et al
EPI_ISL_488829,"NU-OMICS DNA Sequencing research facility, Northumbria University",Wellcome Sanger Institute for the COVID-19 Genomics UK Consortium,Chris Duncan et al
EPI_ISL_472158,Northumbria University / South Tees Hospitals NHS Foundation Trust / North Cumbria Integrated Care NHS Foundation Trust / North Tees and Hartlepool NHS Foundation Trust / Newcastle Hospitals NHS Foundation Trust,COVID-19 Genomics UK (COG-UK) Consortium,Darren L Smith et al
EPI_ISL_472160,Northumbria University / South Tees Hospitals NHS Foundation Trust / North Cumbria Integrated Care NHS Foundation Trust / North Tees and Hartlepool NHS Foundation Trust / Newcastle Hospitals NHS Foundation Trust,COVID-19 Genomics UK (COG-UK) Consortium,Darren L Smith et al
EPI_ISL_472161,Northumbria University / South Tees Hospitals NHS Foundation Trust / North Cumbria Integrated Care NHS Foundation Trust / North Tees and Hartlepool NHS Foundation Trust / Newcastle Hospitals NHS Foundation Trust,COVID-19 Genomics UK (COG-UK) Consortium,Darren L Smith et al
EPI_ISL_488807,"NU-OMICS DNA Sequencing research facility, Northumbria University",Wellcome Sanger Institute for the COVID-19 Genomics UK Consortium,Chris Duncan et al
EPI_ISL_488748,"NU-OMICS DNA Sequencing research facility, Northumbria University",Wellcome Sanger Institute for the COVID-19 Genomics UK Consortium,Chris Duncan et al
EPI_ISL_488756,"NU-OMICS DNA Sequencing research facility, Northumbria University",Wellcome Sanger Institute for the COVID-19 Genomics UK Consortium,Chris Duncan et al
EPI_ISL_472162,Northumbria University / South Tees Hospitals NHS Foundation Trust / North Cumbria Integrated Care NHS Foundation Trust / North Tees and Hartlepool NHS Foundation Trust / Newcastle Hospitals NHS Foundation Trust,COVID-19 Genomics UK (COG-UK) Consortium,Darren L Smith et al
EPI_ISL_472163,Northumbria University / South Tees Hospitals NHS Foundation Trust / North Cumbria Integrated Care NHS Foundation Trust / North Tees and Hartlepool NHS Foundation Trust / Newcastle Hospitals NHS Foundation Trust,COVID-19 Genomics UK (COG-UK) Consortium,Darren L Smith et al
EPI_ISL_488771,"NU-OMICS DNA Sequencing research facility, Northumbria University",Wellcome Sanger Institute for the COVID-19 Genomics UK Consortium,Chris Duncan et al
EPI_ISL_488764,"NU-OMICS DNA Sequencing research facility, Northumbria University",Wellcome Sanger Institute for the COVID-19 Genomics UK Consortium,Chris Duncan et al
EPI_ISL_488834,"NU-OMICS DNA Sequencing research facility, Northumbria University",Wellcome Sanger Institute for the COVID-19 Genomics UK Consortium,Chris Duncan et al
EPI_ISL_488806,"NU-OMICS DNA Sequencing research facility, Northumbria University",Wellcome Sanger Institute for the COVID-19 Genomics UK Consortium,Chris Duncan et al
EPI_ISL_488758,"NU-OMICS DNA Sequencing research facility, Northumbria University",Wellcome Sanger Institute for the COVID-19 Genomics UK Consortium,Chris Duncan et al
EPI_ISL_488770,"NU-OMICS DNA Sequencing research facility, Northumbria University",Wellcome Sanger Institute for the COVID-19 Genomics UK Consortium,Chris Duncan et al
EPI_ISL_488826,"NU-OMICS DNA Sequencing research facility, Northumbria University",Wellcome Sanger Institute for the COVID-19 Genomics UK Consortium,Chris Duncan et al
EPI_ISL_472165,Northumbria University / South Tees Hospitals NHS Foundation Trust / North Cumbria Integrated Care NHS Foundation Trust / North Tees and Hartlepool NHS Foundation Trust / Newcastle Hospitals NHS Foundation Trust,COVID-19 Genomics UK (COG-UK) Consortium,Darren L Smith et al
EPI_ISL_488772,"NU-OMICS DNA Sequencing research facility, Northumbria University",Wellcome Sanger Institute for the COVID-19 Genomics UK Consortium,Chris Duncan et al
EPI_ISL_488786,"NU-OMICS DNA Sequencing research facility, Northumbria University",Wellcome Sanger Institute for the COVID-19 Genomics UK Consortium,Chris Duncan et al
EPI_ISL_488797,"NU-OMICS DNA Sequencing research facility, Northumbria University",Wellcome Sanger Institute for the COVID-19 Genomics UK Consortium,Chris Duncan et al
EPI_ISL_488775,"NU-OMICS DNA Sequencing research facility, Northumbria University",Wellcome Sanger Institute for the COVID-19 Genomics UK Consortium,Chris Duncan et al
EPI_ISL_488767,"NU-OMICS DNA Sequencing research facility, Northumbria University",Wellcome Sanger Institute for the COVID-19 Genomics UK Consortium,Chris Duncan et al
EPI_ISL_488785,"NU-OMICS DNA Sequencing research facility, Northumbria University",Wellcome Sanger Institute for the COVID-19 Genomics UK Consortium,Chris Duncan et al
EPI_ISL_488750,"NU-OMICS DNA Sequencing research facility, Northumbria University",Wellcome Sanger Institute for the COVID-19 Genomics UK Consortium,Chris Duncan et al
EPI_ISL_488779,"NU-OMICS DNA Sequencing research facility, Northumbria University",Wellcome Sanger Institute for the COVID-19 Genomics UK Consortium,Chris Duncan et al
EPI_ISL_488749,"NU-OMICS DNA Sequencing research facility, Northumbria University",Wellcome Sanger Institute for the COVID-19 Genomics UK Consortium,Chris Duncan et al
EPI_ISL_488801,"NU-OMICS DNA Sequencing research facility, Northumbria University",Wellcome Sanger Institute for the COVID-19 Genomics UK Consortium,Chris Duncan et al
EPI_ISL_488766,"NU-OMICS DNA Sequencing research facility, Northumbria University",Wellcome Sanger Institute for the COVID-19 Genomics UK Consortium,Chris Duncan et al
EPI_ISL_488809,"NU-OMICS DNA Sequencing research facility, Northumbria University",Wellcome Sanger Institute for the COVID-19 Genomics UK Consortium,Chris Duncan et al
EPI_ISL_488792,"NU-OMICS DNA Sequencing research facility, Northumbria University",Wellcome Sanger Institute for the COVID-19 Genomics UK Consortium,Chris Duncan et al
EPI_ISL_488774,"NU-OMICS DNA Sequencing research facility, Northumbria University",Wellcome Sanger Institute for the COVID-19 Genomics UK Consortium,Chris Duncan et al
EPI_ISL_488805,"NU-OMICS DNA Sequencing research facility, Northumbria University",Wellcome Sanger Institute for the COVID-19 Genomics UK Consortium,Chris Duncan et al
EPI_ISL_488828,"NU-OMICS DNA Sequencing research facility, Northumbria University",Wellcome Sanger Institute for the COVID-19 Genomics UK Consortium,Chris Duncan et al
EPI_ISL_488762,"NU-OMICS DNA Sequencing research facility, Northumbria University",Wellcome Sanger Institute for the COVID-19 Genomics UK Consortium,Chris Duncan et al
EPI_ISL_488823,"NU-OMICS DNA Sequencing research facility, Northumbria University",Wellcome Sanger Institute for the COVID-19 Genomics UK Consortium,Chris Duncan et al
EPI_ISL_488757,"NU-OMICS DNA Sequencing research facility, Northumbria University",Wellcome Sanger Institute for the COVID-19 Genomics UK Consortium,Chris Duncan et al
EPI_ISL_488765,"NU-OMICS DNA Sequencing research facility, Northumbria University",Wellcome Sanger Institute for the COVID-19 Genomics UK Consortium,Chris Duncan et al
EPI_ISL_488763,"NU-OMICS DNA Sequencing research facility, Northumbria University",Wellcome Sanger Institute for the COVID-19 Genomics UK Consortium,Chris Duncan et al
EPI_ISL_488789,"NU-OMICS DNA Sequencing research facility, Northumbria University",Wellcome Sanger Institute for the COVID-19 Genomics UK Consortium,Chris Duncan et al
EPI_ISL_488794,"NU-OMICS DNA Sequencing research facility, Northumbria University",Wellcome Sanger Institute for the COVID-19 Genomics UK Consortium,Chris Duncan et al
EPI_ISL_488799,"NU-OMICS DNA Sequencing research facility, Northumbria University",Wellcome Sanger Institute for the COVID-19 Genomics UK Consortium,Chris Duncan et al
EPI_ISL_472166,Northumbria University / South Tees Hospitals NHS Foundation Trust / North Cumbria Integrated Care NHS Foundation Trust / North Tees and Hartlepool NHS Foundation Trust / Newcastle Hospitals NHS Foundation Trust,COVID-19 Genomics UK (COG-UK) Consortium,Darren L Smith et al
EPI_ISL_488818,"NU-OMICS DNA Sequencing research facility, Northumbria University",Wellcome Sanger Institute for the COVID-19 Genomics UK Consortium,Chris Duncan et al
EPI_ISL_488798,"NU-OMICS DNA Sequencing research facility, Northumbria University",Wellcome Sanger Institute for the COVID-19 Genomics UK Consortium,Chris Duncan et al
EPI_ISL_472167,Northumbria University / South Tees Hospitals NHS Foundation Trust / North Cumbria Integrated Care NHS Foundation Trust / North Tees and Hartlepool NHS Foundation Trust / Newcastle Hospitals NHS Foundation Trust,COVID-19 Genomics UK (COG-UK) Consortium,Darren L Smith et al
EPI_ISL_488821,"NU-OMICS DNA Sequencing research facility, Northumbria University",Wellcome Sanger Institute for the COVID-19 Genomics UK Consortium,Chris Duncan et al
EPI_ISL_472168,Northumbria University / South Tees Hospitals NHS Foundation Trust / North Cumbria Integrated Care NHS Foundation Trust / North Tees and Hartlepool NHS Foundation Trust / Newcastle Hospitals NHS Foundation Trust,COVID-19 Genomics UK (COG-UK) Consortium,Darren L Smith et al
EPI_ISL_488833,"NU-OMICS DNA Sequencing research facility, Northumbria University",Wellcome Sanger Institute for the COVID-19 Genomics UK Consortium,Chris Duncan et al
EPI_ISL_472169,Northumbria University / South Tees Hospitals NHS Foundation Trust / North Cumbria Integrated Care NHS Foundation Trust / North Tees and Hartlepool NHS Foundation Trust / Newcastle Hospitals NHS Foundation Trust,COVID-19 Genomics UK (COG-UK) Consortium,Darren L Smith et al
EPI_ISL_472170,Northumbria University / South Tees Hospitals NHS Foundation Trust / North Cumbria Integrated Care NHS Foundation Trust / North Tees and Hartlepool NHS Foundation Trust / Newcastle Hospitals NHS Foundation Trust,COVID-19 Genomics UK (COG-UK) Consortium,Darren L Smith et al
EPI_ISL_488793,"NU-OMICS DNA Sequencing research facility, Northumbria University",Wellcome Sanger Institute for the COVID-19 Genomics UK Consortium,Chris Duncan et al
EPI_ISL_488804,"NU-OMICS DNA Sequencing research facility, Northumbria University",Wellcome Sanger Institute for the COVID-19 Genomics UK Consortium,Chris Duncan et al
EPI_ISL_488769,"NU-OMICS DNA Sequencing research facility, Northumbria University",Wellcome Sanger Institute for the COVID-19 Genomics UK Consortium,Chris Duncan et al
EPI_ISL_488755,"NU-OMICS DNA Sequencing research facility, Northumbria University",Wellcome Sanger Institute for the COVID-19 Genomics UK Consortium,Chris Duncan et al
EPI_ISL_488810,"NU-OMICS DNA Sequencing research facility, Northumbria University",Wellcome Sanger Institute for the COVID-19 Genomics UK Consortium,Chris Duncan et al
EPI_ISL_488811,"NU-OMICS DNA Sequencing research facility, Northumbria University",Wellcome Sanger Institute for the COVID-19 Genomics UK Consortium,Chris Duncan et al
EPI_ISL_488783,"NU-OMICS DNA Sequencing research facility, Northumbria University",Wellcome Sanger Institute for the COVID-19 Genomics UK Consortium,Chris Duncan et al
EPI_ISL_472171,Northumbria University / South Tees Hospitals NHS Foundation Trust / North Cumbria Integrated Care NHS Foundation Trust / North Tees and Hartlepool NHS Foundation Trust / Newcastle Hospitals NHS Foundation Trust,COVID-19 Genomics UK (COG-UK) Consortium,Darren L Smith et al
EPI_ISL_488814,"NU-OMICS DNA Sequencing research facility, Northumbria University",Wellcome Sanger Institute for the COVID-19 Genomics UK Consortium,Chris Duncan et al
EPI_ISL_488752,"NU-OMICS DNA Sequencing research facility, Northumbria University",Wellcome Sanger Institute for the COVID-19 Genomics UK Consortium,Chris Duncan et al
EPI_ISL_488781,"NU-OMICS DNA Sequencing research facility, Northumbria University",Wellcome Sanger Institute for the COVID-19 Genomics UK Consortium,Chris Duncan et al
EPI_ISL_488773,"NU-OMICS DNA Sequencing research facility, Northumbria University",Wellcome Sanger Institute for the COVID-19 Genomics UK Consortium,Chris Duncan et al
EPI_ISL_488777,"NU-OMICS DNA Sequencing research facility, Northumbria University",Wellcome Sanger Institute for the COVID-19 Genomics UK Consortium,Chris Duncan et al
EPI_ISL_488812,"NU-OMICS DNA Sequencing research facility, Northumbria University",Wellcome Sanger Institute for the COVID-19 Genomics UK Consortium,Chris Duncan et al
EPI_ISL_488787,"NU-OMICS DNA Sequencing research facility, Northumbria University",Wellcome Sanger Institute for the COVID-19 Genomics UK Consortium,Chris Duncan et al
EPI_ISL_488832,"NU-OMICS DNA Sequencing research facility, Northumbria University",Wellcome Sanger Institute for the COVID-19 Genomics UK Consortium,Chris Duncan et al
EPI_ISL_488747,"NU-OMICS DNA Sequencing research facility, Northumbria University",Wellcome Sanger Institute for the COVID-19 Genomics UK Consortium,Chris Duncan et al
EPI_ISL_488825,"NU-OMICS DNA Sequencing research facility, Northumbria University",Wellcome Sanger Institute for the COVID-19 Genomics UK Consortium,Chris Duncan et al
EPI_ISL_488778,"NU-OMICS DNA Sequencing research facility, Northumbria University",Wellcome Sanger Institute for the COVID-19 Genomics UK Consortium,Chris Duncan et al
EPI_ISL_488815,"NU-OMICS DNA Sequencing research facility, Northumbria University",Wellcome Sanger Institute for the COVID-19 Genomics UK Consortium,Chris Duncan et al
EPI_ISL_488813,"NU-OMICS DNA Sequencing research facility, Northumbria University",Wellcome Sanger Institute for the COVID-19 Genomics UK Consortium,Chris Duncan et al
EPI_ISL_472173,Northumbria University / South Tees Hospitals NHS Foundation Trust / North Cumbria Integrated Care NHS Foundation Trust / North Tees and Hartlepool NHS Foundation Trust / Newcastle Hospitals NHS Foundation Trust,COVID-19 Genomics UK (COG-UK) Consortium,Darren L Smith et al
EPI_ISL_472174,Northumbria University / South Tees Hospitals NHS Foundation Trust / North Cumbria Integrated Care NHS Foundation Trust / North Tees and Hartlepool NHS Foundation Trust / Newcastle Hospitals NHS Foundation Trust,COVID-19 Genomics UK (COG-UK) Consortium,Darren L Smith et al
EPI_ISL_488759,"NU-OMICS DNA Sequencing research facility, Northumbria University",Wellcome Sanger Institute for the COVID-19 Genomics UK Consortium,Chris Duncan et al
EPI_ISL_488822,"NU-OMICS DNA Sequencing research facility, Northumbria University",Wellcome Sanger Institute for the COVID-19 Genomics UK Consortium,Chris Duncan et al
EPI_ISL_488816,"NU-OMICS DNA Sequencing research facility, Northumbria University",Wellcome Sanger Institute for the COVID-19 Genomics UK Consortium,Chris Duncan et al
EPI_ISL_472175,Northumbria University / South Tees Hospitals NHS Foundation Trust / North Cumbria Integrated Care NHS Foundation Trust / North Tees and Hartlepool NHS Foundation Trust / Newcastle Hospitals NHS Foundation Trust,COVID-19 Genomics UK (COG-UK) Consortium,Darren L Smith et al
EPI_ISL_472176,Northumbria University / South Tees Hospitals NHS Foundation Trust / North Cumbria Integrated Care NHS Foundation Trust / North Tees and Hartlepool NHS Foundation Trust / Newcastle Hospitals NHS Foundation Trust,COVID-19 Genomics UK (COG-UK) Consortium,Darren L Smith et al
EPI_ISL_472177,Northumbria University / South Tees Hospitals NHS Foundation Trust / North Cumbria Integrated Care NHS Foundation Trust / North Tees and Hartlepool NHS Foundation Trust / Newcastle Hospitals NHS Foundation Trust,COVID-19 Genomics UK (COG-UK) Consortium,Darren L Smith et al
EPI_ISL_472178,Northumbria University / South Tees Hospitals NHS Foundation Trust / North Cumbria Integrated Care NHS Foundation Trust / North Tees and Hartlepool NHS Foundation Trust / Newcastle Hospitals NHS Foundation Trust,COVID-19 Genomics UK (COG-UK) Consortium,Darren L Smith et al
EPI_ISL_472179,Northumbria University / South Tees Hospitals NHS Foundation Trust / North Cumbria Integrated Care NHS Foundation Trust / North Tees and Hartlepool NHS Foundation Trust / Newcastle Hospitals NHS Foundation Trust,COVID-19 Genomics UK (COG-UK) Consortium,Darren L Smith et al
EPI_ISL_488830,"NU-OMICS DNA Sequencing research facility, Northumbria University",Wellcome Sanger Institute for the COVID-19 Genomics UK Consortium,Chris Duncan et al
EPI_ISL_472180,Northumbria University / South Tees Hospitals NHS Foundation Trust / North Cumbria Integrated Care NHS Foundation Trust / North Tees and Hartlepool NHS Foundation Trust / Newcastle Hospitals NHS Foundation Trust,COVID-19 Genomics UK (COG-UK) Consortium,Darren L Smith et al
EPI_ISL_472182,Northumbria University / South Tees Hospitals NHS Foundation Trust / North Cumbria Integrated Care NHS Foundation Trust / North Tees and Hartlepool NHS Foundation Trust / Newcastle Hospitals NHS Foundation Trust,COVID-19 Genomics UK (COG-UK) Consortium,Darren L Smith et al
EPI_ISL_472183,Northumbria University / South Tees Hospitals NHS Foundation Trust / North Cumbria Integrated Care NHS Foundation Trust / North Tees and Hartlepool NHS Foundation Trust / Newcastle Hospitals NHS Foundation Trust,COVID-19 Genomics UK (COG-UK) Consortium,Darren L Smith et al
EPI_ISL_472184,Northumbria University / South Tees Hospitals NHS Foundation Trust / North Cumbria Integrated Care NHS Foundation Trust / North Tees and Hartlepool NHS Foundation Trust / Newcastle Hospitals NHS Foundation Trust,COVID-19 Genomics UK (COG-UK) Consortium,Darren L Smith et al
EPI_ISL_478473,Northumbria University / South Tees Hospitals NHS Foundation Trust / North Cumbria Integrated Care NHS Foundation Trust / North Tees and Hartlepool NHS Foundation Trust / Newcastle Hospitals NHS Foundation Trust,COVID-19 Genomics UK (COG-UK) Consortium,Darren L Smith et al
EPI_ISL_488790,"NU-OMICS DNA Sequencing research facility, Northumbria University",Wellcome Sanger Institute for the COVID-19 Genomics UK Consortium,Chris Duncan et al
EPI_ISL_488819,"NU-OMICS DNA Sequencing research facility, Northumbria University",Wellcome Sanger Institute for the COVID-19 Genomics UK Consortium,Chris Duncan et al
EPI_ISL_478475,Northumbria University / South Tees Hospitals NHS Foundation Trust / North Cumbria Integrated Care NHS Foundation Trust / North Tees and Hartlepool NHS Foundation Trust / Newcastle Hospitals NHS Foundation Trust,COVID-19 Genomics UK (COG-UK) Consortium,Darren L Smith et al
EPI_ISL_478476,Northumbria University / South Tees Hospitals NHS Foundation Trust / North Cumbria Integrated Care NHS Foundation Trust / North Tees and Hartlepool NHS Foundation Trust / Newcastle Hospitals NHS Foundation Trust,COVID-19 Genomics UK (COG-UK) Consortium,Darren L Smith et al
EPI_ISL_478477,Northumbria University / South Tees Hospitals NHS Foundation Trust / North Cumbria Integrated Care NHS Foundation Trust / North Tees and Hartlepool NHS Foundation Trust / Newcastle Hospitals NHS Foundation Trust,COVID-19 Genomics UK (COG-UK) Consortium,Darren L Smith et al
EPI_ISL_478478,Northumbria University / South Tees Hospitals NHS Foundation Trust / North Cumbria Integrated Care NHS Foundation Trust / North Tees and Hartlepool NHS Foundation Trust / Newcastle Hospitals NHS Foundation Trust,COVID-19 Genomics UK (COG-UK) Consortium,Darren L Smith et al
EPI_ISL_488753,"NU-OMICS DNA Sequencing research facility, Northumbria University",Wellcome Sanger Institute for the COVID-19 Genomics UK Consortium,Chris Duncan et al
EPI_ISL_488802,"NU-OMICS DNA Sequencing research facility, Northumbria University",Wellcome Sanger Institute for the COVID-19 Genomics UK Consortium,Chris Duncan et al
EPI_ISL_478479,Northumbria University / South Tees Hospitals NHS Foundation Trust / North Cumbria Integrated Care NHS Foundation Trust / North Tees and Hartlepool NHS Foundation Trust / Newcastle Hospitals NHS Foundation Trust,COVID-19 Genomics UK (COG-UK) Consortium,Darren L Smith et al
EPI_ISL_478480,Northumbria University / South Tees Hospitals NHS Foundation Trust / North Cumbria Integrated Care NHS Foundation Trust / North Tees and Hartlepool NHS Foundation Trust / Newcastle Hospitals NHS Foundation Trust,COVID-19 Genomics UK (COG-UK) Consortium,Darren L Smith et al
EPI_ISL_478481,Northumbria University / South Tees Hospitals NHS Foundation Trust / North Cumbria Integrated Care NHS Foundation Trust / North Tees and Hartlepool NHS Foundation Trust / Newcastle Hospitals NHS Foundation Trust,COVID-19 Genomics UK (COG-UK) Consortium,Darren L Smith et al
EPI_ISL_478482,Northumbria University / South Tees Hospitals NHS Foundation Trust / North Cumbria Integrated Care NHS Foundation Trust / North Tees and Hartlepool NHS Foundation Trust / Newcastle Hospitals NHS Foundation Trust,COVID-19 Genomics UK (COG-UK) Consortium,Darren L Smith et al
EPI_ISL_478483,Northumbria University / South Tees Hospitals NHS Foundation Trust / North Cumbria Integrated Care NHS Foundation Trust / North Tees and Hartlepool NHS Foundation Trust / Newcastle Hospitals NHS Foundation Trust,COVID-19 Genomics UK (COG-UK) Consortium,Darren L Smith et al
EPI_ISL_488796,"NU-OMICS DNA Sequencing research facility, Northumbria University",Wellcome Sanger Institute for the COVID-19 Genomics UK Consortium,Chris Duncan et al
EPI_ISL_478484,Northumbria University / South Tees Hospitals NHS Foundation Trust / North Cumbria Integrated Care NHS Foundation Trust / North Tees and Hartlepool NHS Foundation Trust / Newcastle Hospitals NHS Foundation Trust,COVID-19 Genomics UK (COG-UK) Consortium,Darren L Smith et al
EPI_ISL_488768,"NU-OMICS DNA Sequencing research facility, Northumbria University",Wellcome Sanger Institute for the COVID-19 Genomics UK Consortium,Chris Duncan et al
EPI_ISL_488795,"NU-OMICS DNA Sequencing research facility, Northumbria University",Wellcome Sanger Institute for the COVID-19 Genomics UK Consortium,Chris Duncan et al
EPI_ISL_478485,Northumbria University / South Tees Hospitals NHS Foundation Trust / North Cumbria Integrated Care NHS Foundation Trust / North Tees and Hartlepool NHS Foundation Trust / Newcastle Hospitals NHS Foundation Trust,COVID-19 Genomics UK (COG-UK) Consortium,Darren L Smith et al
EPI_ISL_478486,Northumbria University / South Tees Hospitals NHS Foundation Trust / North Cumbria Integrated Care NHS Foundation Trust / North Tees and Hartlepool NHS Foundation Trust / Newcastle Hospitals NHS Foundation Trust,COVID-19 Genomics UK (COG-UK) Consortium,Darren L Smith et al
EPI_ISL_478487,Northumbria University / South Tees Hospitals NHS Foundation Trust / North Cumbria Integrated Care NHS Foundation Trust / North Tees and Hartlepool NHS Foundation Trust / Newcastle Hospitals NHS Foundation Trust,COVID-19 Genomics UK (COG-UK) Consortium,Darren L Smith et al
EPI_ISL_478488,Northumbria University / South Tees Hospitals NHS Foundation Trust / North Cumbria Integrated Care NHS Foundation Trust / North Tees and Hartlepool NHS Foundation Trust / Newcastle Hospitals NHS Foundation Trust,COVID-19 Genomics UK (COG-UK) Consortium,Darren L Smith et al
EPI_ISL_488780,"NU-OMICS DNA Sequencing research facility, Northumbria University",Wellcome Sanger Institute for the COVID-19 Genomics UK Consortium,Chris Duncan et al
EPI_ISL_488782,"NU-OMICS DNA Sequencing research facility, Northumbria University",Wellcome Sanger Institute for the COVID-19 Genomics UK Consortium,Chris Duncan et al
EPI_ISL_478490,Northumbria University / South Tees Hospitals NHS Foundation Trust / North Cumbria Integrated Care NHS Foundation Trust / North Tees and Hartlepool NHS Foundation Trust / Newcastle Hospitals NHS Foundation Trust,COVID-19 Genomics UK (COG-UK) Consortium,Darren L Smith et al
EPI_ISL_478491,Northumbria University / South Tees Hospitals NHS Foundation Trust / North Cumbria Integrated Care NHS Foundation Trust / North Tees and Hartlepool NHS Foundation Trust / Newcastle Hospitals NHS Foundation Trust,COVID-19 Genomics UK (COG-UK) Consortium,Darren L Smith et al
EPI_ISL_478492,Northumbria University / South Tees Hospitals NHS Foundation Trust / North Cumbria Integrated Care NHS Foundation Trust / North Tees and Hartlepool NHS Foundation Trust / Newcastle Hospitals NHS Foundation Trust,COVID-19 Genomics UK (COG-UK) Consortium,Darren L Smith et al
EPI_ISL_478493,Northumbria University / South Tees Hospitals NHS Foundation Trust / North Cumbria Integrated Care NHS Foundation Trust / North Tees and Hartlepool NHS Foundation Trust / Newcastle Hospitals NHS Foundation Trust,COVID-19 Genomics UK (COG-UK) Consortium,Darren L Smith et al
EPI_ISL_472185,Northumbria University / South Tees Hospitals NHS Foundation Trust / North Cumbria Integrated Care NHS Foundation Trust / North Tees and Hartlepool NHS Foundation Trust / Newcastle Hospitals NHS Foundation Trust,COVID-19 Genomics UK (COG-UK) Consortium,Darren L Smith et al
EPI_ISL_488471,"NU-OMICS DNA Sequencing research facility, Northumbria University",Wellcome Sanger Institute for the COVID-19 Genomics UK Consortium,Chris Duncan et al
EPI_ISL_472186,Northumbria University / South Tees Hospitals NHS Foundation Trust / North Cumbria Integrated Care NHS Foundation Trust / North Tees and Hartlepool NHS Foundation Trust / Newcastle Hospitals NHS Foundation Trust,COVID-19 Genomics UK (COG-UK) Consortium,Darren L Smith et al
EPI_ISL_472187,Northumbria University / South Tees Hospitals NHS Foundation Trust / North Cumbria Integrated Care NHS Foundation Trust / North Tees and Hartlepool NHS Foundation Trust / Newcastle Hospitals NHS Foundation Trust,COVID-19 Genomics UK (COG-UK) Consortium,Darren L Smith et al
EPI_ISL_472188,Northumbria University / South Tees Hospitals NHS Foundation Trust / North Cumbria Integrated Care NHS Foundation Trust / North Tees and Hartlepool NHS Foundation Trust / Newcastle Hospitals NHS Foundation Trust,COVID-19 Genomics UK (COG-UK) Consortium,Darren L Smith et al
EPI_ISL_472189,Northumbria University / South Tees Hospitals NHS Foundation Trust / North Cumbria Integrated Care NHS Foundation Trust / North Tees and Hartlepool NHS Foundation Trust / Newcastle Hospitals NHS Foundation Trust,COVID-19 Genomics UK (COG-UK) Consortium,Darren L Smith et al
EPI_ISL_472191,Northumbria University / South Tees Hospitals NHS Foundation Trust / North Cumbria Integrated Care NHS Foundation Trust / North Tees and Hartlepool NHS Foundation Trust / Newcastle Hospitals NHS Foundation Trust,COVID-19 Genomics UK (COG-UK) Consortium,Darren L Smith et al
EPI_ISL_488682,"NU-OMICS DNA Sequencing research facility, Northumbria University",Wellcome Sanger Institute for the COVID-19 Genomics UK Consortium,Chris Duncan et al
EPI_ISL_488731,"NU-OMICS DNA Sequencing research facility, Northumbria University",Wellcome Sanger Institute for the COVID-19 Genomics UK Consortium,Chris Duncan et al
EPI_ISL_472192,Northumbria University / South Tees Hospitals NHS Foundation Trust / North Cumbria Integrated Care NHS Foundation Trust / North Tees and Hartlepool NHS Foundation Trust / Newcastle Hospitals NHS Foundation Trust,COVID-19 Genomics UK (COG-UK) Consortium,Darren L Smith et al
EPI_ISL_472193,Northumbria University / South Tees Hospitals NHS Foundation Trust / North Cumbria Integrated Care NHS Foundation Trust / North Tees and Hartlepool NHS Foundation Trust / Newcastle Hospitals NHS Foundation Trust,COVID-19 Genomics UK (COG-UK) Consortium,Darren L Smith et al
EPI_ISL_472194,Northumbria University / South Tees Hospitals NHS Foundation Trust / North Cumbria Integrated Care NHS Foundation Trust / North Tees and Hartlepool NHS Foundation Trust / Newcastle Hospitals NHS Foundation Trust,COVID-19 Genomics UK (COG-UK) Consortium,Darren L Smith et al
EPI_ISL_472195,Northumbria University / South Tees Hospitals NHS Foundation Trust / North Cumbria Integrated Care NHS Foundation Trust / North Tees and Hartlepool NHS Foundation Trust / Newcastle Hospitals NHS Foundation Trust,COVID-19 Genomics UK (COG-UK) Consortium,Darren L Smith et al
EPI_ISL_472196,Northumbria University / South Tees Hospitals NHS Foundation Trust / North Cumbria Integrated Care NHS Foundation Trust / North Tees and Hartlepool NHS Foundation Trust / Newcastle Hospitals NHS Foundation Trust,COVID-19 Genomics UK (COG-UK) Consortium,Darren L Smith et al
EPI_ISL_488626,"NU-OMICS DNA Sequencing research facility, Northumbria University",Wellcome Sanger Institute for the COVID-19 Genomics UK Consortium,Chris Duncan et al
EPI_ISL_488739,"NU-OMICS DNA Sequencing research facility, Northumbria University",Wellcome Sanger Institute for the COVID-19 Genomics UK Consortium,Chris Duncan et al
EPI_ISL_472198,Northumbria University / South Tees Hospitals NHS Foundation Trust / North Cumbria Integrated Care NHS Foundation Trust / North Tees and Hartlepool NHS Foundation Trust / Newcastle Hospitals NHS Foundation Trust,COVID-19 Genomics UK (COG-UK) Consortium,Darren L Smith et al
EPI_ISL_472199,Northumbria University / South Tees Hospitals NHS Foundation Trust / North Cumbria Integrated Care NHS Foundation Trust / North Tees and Hartlepool NHS Foundation Trust / Newcastle Hospitals NHS Foundation Trust,COVID-19 Genomics UK (COG-UK) Consortium,Darren L Smith et al
EPI_ISL_472200,Northumbria University / South Tees Hospitals NHS Foundation Trust / North Cumbria Integrated Care NHS Foundation Trust / North Tees and Hartlepool NHS Foundation Trust / Newcastle Hospitals NHS Foundation Trust,COVID-19 Genomics UK (COG-UK) Consortium,Darren L Smith et al
EPI_ISL_472201,Northumbria University / South Tees Hospitals NHS Foundation Trust / North Cumbria Integrated Care NHS Foundation Trust / North Tees and Hartlepool NHS Foundation Trust / Newcastle Hospitals NHS Foundation Trust,COVID-19 Genomics UK (COG-UK) Consortium,Darren L Smith et al
EPI_ISL_472202,Northumbria University / South Tees Hospitals NHS Foundation Trust / North Cumbria Integrated Care NHS Foundation Trust / North Tees and Hartlepool NHS Foundation Trust / Newcastle Hospitals NHS Foundation Trust,COVID-19 Genomics UK (COG-UK) Consortium,Darren L Smith et al
EPI_ISL_488579,"NU-OMICS DNA Sequencing research facility, Northumbria University",Wellcome Sanger Institute for the COVID-19 Genomics UK Consortium,Chris Duncan et al
EPI_ISL_488536,"NU-OMICS DNA Sequencing research facility, Northumbria University",Wellcome Sanger Institute for the COVID-19 Genomics UK Consortium,Chris Duncan et al
EPI_ISL_488528,"NU-OMICS DNA Sequencing research facility, Northumbria University",Wellcome Sanger Institute for the COVID-19 Genomics UK Consortium,Chris Duncan et al
EPI_ISL_488575,"NU-OMICS DNA Sequencing research facility, Northumbria University",Wellcome Sanger Institute for the COVID-19 Genomics UK Consortium,Chris Duncan et al
EPI_ISL_488518,"NU-OMICS DNA Sequencing research facility, Northumbria University",Wellcome Sanger Institute for the COVID-19 Genomics UK Consortium,Chris Duncan et al
EPI_ISL_488478,"NU-OMICS DNA Sequencing research facility, Northumbria University",Wellcome Sanger Institute for the COVID-19 Genomics UK Consortium,Chris Duncan et al
EPI_ISL_488543,"NU-OMICS DNA Sequencing research facility, Northumbria University",Wellcome Sanger Institute for the COVID-19 Genomics UK Consortium,Chris Duncan et al
EPI_ISL_472203,Northumbria University / South Tees Hospitals NHS Foundation Trust / North Cumbria Integrated Care NHS Foundation Trust / North Tees and Hartlepool NHS Foundation Trust / Newcastle Hospitals NHS Foundation Trust,COVID-19 Genomics UK (COG-UK) Consortium,Darren L Smith et al
EPI_ISL_488683,"NU-OMICS DNA Sequencing research facility, Northumbria University",Wellcome Sanger Institute for the COVID-19 Genomics UK Consortium,Chris Duncan et al
EPI_ISL_488620,"NU-OMICS DNA Sequencing research facility, Northumbria University",Wellcome Sanger Institute for the COVID-19 Genomics UK Consortium,Chris Duncan et al
EPI_ISL_488609,"NU-OMICS DNA Sequencing research facility, Northumbria University",Wellcome Sanger Institute for the COVID-19 Genomics UK Consortium,Chris Duncan et al
EPI_ISL_488716,"NU-OMICS DNA Sequencing research facility, Northumbria University",Wellcome Sanger Institute for the COVID-19 Genomics UK Consortium,Chris Duncan et al
EPI_ISL_488670,"NU-OMICS DNA Sequencing research facility, Northumbria University",Wellcome Sanger Institute for the COVID-19 Genomics UK Consortium,Chris Duncan et al
EPI_ISL_472204,Northumbria University / South Tees Hospitals NHS Foundation Trust / North Cumbria Integrated Care NHS Foundation Trust / North Tees and Hartlepool NHS Foundation Trust / Newcastle Hospitals NHS Foundation Trust,COVID-19 Genomics UK (COG-UK) Consortium,Darren L Smith et al
EPI_ISL_472205,Northumbria University / South Tees Hospitals NHS Foundation Trust / North Cumbria Integrated Care NHS Foundation Trust / North Tees and Hartlepool NHS Foundation Trust / Newcastle Hospitals NHS Foundation Trust,COVID-19 Genomics UK (COG-UK) Consortium,Darren L Smith et al
EPI_ISL_472206,Northumbria University / South Tees Hospitals NHS Foundation Trust / North Cumbria Integrated Care NHS Foundation Trust / North Tees and Hartlepool NHS Foundation Trust / Newcastle Hospitals NHS Foundation Trust,COVID-19 Genomics UK (COG-UK) Consortium,Darren L Smith et al
EPI_ISL_472207,Northumbria University / South Tees Hospitals NHS Foundation Trust / North Cumbria Integrated Care NHS Foundation Trust / North Tees and Hartlepool NHS Foundation Trust / Newcastle Hospitals NHS Foundation Trust,COVID-19 Genomics UK (COG-UK) Consortium,Darren L Smith et al
EPI_ISL_472208,Northumbria University / South Tees Hospitals NHS Foundation Trust / North Cumbria Integrated Care NHS Foundation Trust / North Tees and Hartlepool NHS Foundation Trust / Newcastle Hospitals NHS Foundation Trust,COVID-19 Genomics UK (COG-UK) Consortium,Darren L Smith et al
EPI_ISL_472209,Northumbria University / South Tees Hospitals NHS Foundation Trust / North Cumbria Integrated Care NHS Foundation Trust / North Tees and Hartlepool NHS Foundation Trust / Newcastle Hospitals NHS Foundation Trust,COVID-19 Genomics UK (COG-UK) Consortium,Darren L Smith et al
EPI_ISL_472210,Northumbria University / South Tees Hospitals NHS Foundation Trust / North Cumbria Integrated Care NHS Foundation Trust / North Tees and Hartlepool NHS Foundation Trust / Newcastle Hospitals NHS Foundation Trust,COVID-19 Genomics UK (COG-UK) Consortium,Darren L Smith et al
EPI_ISL_488479,"NU-OMICS DNA Sequencing research facility, Northumbria University",Wellcome Sanger Institute for the COVID-19 Genomics UK Consortium,Chris Duncan et al
EPI_ISL_488506,"NU-OMICS DNA Sequencing research facility, Northumbria University",Wellcome Sanger Institute for the COVID-19 Genomics UK Consortium,Chris Duncan et al
EPI_ISL_488573,"NU-OMICS DNA Sequencing research facility, Northumbria University",Wellcome Sanger Institute for the COVID-19 Genomics UK Consortium,Chris Duncan et al
EPI_ISL_488564,"NU-OMICS DNA Sequencing research facility, Northumbria University",Wellcome Sanger Institute for the COVID-19 Genomics UK Consortium,Chris Duncan et al
EPI_ISL_488498,"NU-OMICS DNA Sequencing research facility, Northumbria University",Wellcome Sanger Institute for the COVID-19 Genomics UK Consortium,Chris Duncan et al
EPI_ISL_488654,"NU-OMICS DNA Sequencing research facility, Northumbria University",Wellcome Sanger Institute for the COVID-19 Genomics UK Consortium,Chris Duncan et al
EPI_ISL_488482,"NU-OMICS DNA Sequencing research facility, Northumbria University",Wellcome Sanger Institute for the COVID-19 Genomics UK Consortium,Chris Duncan et al
EPI_ISL_488614,"NU-OMICS DNA Sequencing research facility, Northumbria University",Wellcome Sanger Institute for the COVID-19 Genomics UK Consortium,Chris Duncan et al
EPI_ISL_488544,"NU-OMICS DNA Sequencing research facility, Northumbria University",Wellcome Sanger Institute for the COVID-19 Genomics UK Consortium,Chris Duncan et al
EPI_ISL_488728,"NU-OMICS DNA Sequencing research facility, Northumbria University",Wellcome Sanger Institute for the COVID-19 Genomics UK Consortium,Chris Duncan et al
EPI_ISL_488718,"NU-OMICS DNA Sequencing research facility, Northumbria University",Wellcome Sanger Institute for the COVID-19 Genomics UK Consortium,Chris Duncan et al
EPI_ISL_488639,"NU-OMICS DNA Sequencing research facility, Northumbria University",Wellcome Sanger Institute for the COVID-19 Genomics UK Consortium,Chris Duncan et al
EPI_ISL_488495,"NU-OMICS DNA Sequencing research facility, Northumbria University",Wellcome Sanger Institute for the COVID-19 Genomics UK Consortium,Chris Duncan et al
EPI_ISL_488646,"NU-OMICS DNA Sequencing research facility, Northumbria University",Wellcome Sanger Institute for the COVID-19 Genomics UK Consortium,Chris Duncan et al
EPI_ISL_488481,"NU-OMICS DNA Sequencing research facility, Northumbria University",Wellcome Sanger Institute for the COVID-19 Genomics UK Consortium,Chris Duncan et al
EPI_ISL_488662,"NU-OMICS DNA Sequencing research facility, Northumbria University",Wellcome Sanger Institute for the COVID-19 Genomics UK Consortium,Chris Duncan et al
EPI_ISL_488647,"NU-OMICS DNA Sequencing research facility, Northumbria University",Wellcome Sanger Institute for the COVID-19 Genomics UK Consortium,Chris Duncan et al
EPI_ISL_488594,"NU-OMICS DNA Sequencing research facility, Northumbria University",Wellcome Sanger Institute for the COVID-19 Genomics UK Consortium,Chris Duncan et al
EPI_ISL_488493,"NU-OMICS DNA Sequencing research facility, Northumbria University",Wellcome Sanger Institute for the COVID-19 Genomics UK Consortium,Chris Duncan et al
EPI_ISL_472211,Northumbria University / South Tees Hospitals NHS Foundation Trust / North Cumbria Integrated Care NHS Foundation Trust / North Tees and Hartlepool NHS Foundation Trust / Newcastle Hospitals NHS Foundation Trust,COVID-19 Genomics UK (COG-UK) Consortium,Darren L Smith et al
EPI_ISL_488603,"NU-OMICS DNA Sequencing research facility, Northumbria University",Wellcome Sanger Institute for the COVID-19 Genomics UK Consortium,Chris Duncan et al
EPI_ISL_488514,"NU-OMICS DNA Sequencing research facility, Northumbria University",Wellcome Sanger Institute for the COVID-19 Genomics UK Consortium,Chris Duncan et al
EPI_ISL_488726,"NU-OMICS DNA Sequencing research facility, Northumbria University",Wellcome Sanger Institute for the COVID-19 Genomics UK Consortium,Chris Duncan et al
EPI_ISL_488549,"NU-OMICS DNA Sequencing research facility, Northumbria University",Wellcome Sanger Institute for the COVID-19 Genomics UK Consortium,Chris Duncan et al
EPI_ISL_488555,"NU-OMICS DNA Sequencing research facility, Northumbria University",Wellcome Sanger Institute for the COVID-19 Genomics UK Consortium,Chris Duncan et al
EPI_ISL_488486,"NU-OMICS DNA Sequencing research facility, Northumbria University",Wellcome Sanger Institute for the COVID-19 Genomics UK Consortium,Chris Duncan et al
EPI_ISL_488565,"NU-OMICS DNA Sequencing research facility, Northumbria University",Wellcome Sanger Institute for the COVID-19 Genomics UK Consortium,Chris Duncan et al
EPI_ISL_472213,Northumbria University / South Tees Hospitals NHS Foundation Trust / North Cumbria Integrated Care NHS Foundation Trust / North Tees and Hartlepool NHS Foundation Trust / Newcastle Hospitals NHS Foundation Trust,COVID-19 Genomics UK (COG-UK) Consortium,Darren L Smith et al
EPI_ISL_472214,Northumbria University / South Tees Hospitals NHS Foundation Trust / North Cumbria Integrated Care NHS Foundation Trust / North Tees and Hartlepool NHS Foundation Trust / Newcastle Hospitals NHS Foundation Trust,COVID-19 Genomics UK (COG-UK) Consortium,Darren L Smith et al
EPI_ISL_488724,"NU-OMICS DNA Sequencing research facility, Northumbria University",Wellcome Sanger Institute for the COVID-19 Genomics UK Consortium,Chris Duncan et al
EPI_ISL_472215,Northumbria University / South Tees Hospitals NHS Foundation Trust / North Cumbria Integrated Care NHS Foundation Trust / North Tees and Hartlepool NHS Foundation Trust / Newcastle Hospitals NHS Foundation Trust,COVID-19 Genomics UK (COG-UK) Consortium,Darren L Smith et al
EPI_ISL_472216,Northumbria University / South Tees Hospitals NHS Foundation Trust / North Cumbria Integrated Care NHS Foundation Trust / North Tees and Hartlepool NHS Foundation Trust / Newcastle Hospitals NHS Foundation Trust,COVID-19 Genomics UK (COG-UK) Consortium,Darren L Smith et al
EPI_ISL_472217,Northumbria University / South Tees Hospitals NHS Foundation Trust / North Cumbria Integrated Care NHS Foundation Trust / North Tees and Hartlepool NHS Foundation Trust / Newcastle Hospitals NHS Foundation Trust,COVID-19 Genomics UK (COG-UK) Consortium,Darren L Smith et al
EPI_ISL_472218,Northumbria University / South Tees Hospitals NHS Foundation Trust / North Cumbria Integrated Care NHS Foundation Trust / North Tees and Hartlepool NHS Foundation Trust / Newcastle Hospitals NHS Foundation Trust,COVID-19 Genomics UK (COG-UK) Consortium,Darren L Smith et al
EPI_ISL_472219,Northumbria University / South Tees Hospitals NHS Foundation Trust / North Cumbria Integrated Care NHS Foundation Trust / North Tees and Hartlepool NHS Foundation Trust / Newcastle Hospitals NHS Foundation Trust,COVID-19 Genomics UK (COG-UK) Consortium,Darren L Smith et al
EPI_ISL_472220,Northumbria University / South Tees Hospitals NHS Foundation Trust / North Cumbria Integrated Care NHS Foundation Trust / North Tees and Hartlepool NHS Foundation Trust / Newcastle Hospitals NHS Foundation Trust,COVID-19 Genomics UK (COG-UK) Consortium,Darren L Smith et al
EPI_ISL_488463,"NU-OMICS DNA Sequencing research facility, Northumbria University",Wellcome Sanger Institute for the COVID-19 Genomics UK Consortium,Chris Duncan et al
EPI_ISL_488686,"NU-OMICS DNA Sequencing research facility, Northumbria University",Wellcome Sanger Institute for the COVID-19 Genomics UK Consortium,Chris Duncan et al
EPI_ISL_472221,Northumbria University / South Tees Hospitals NHS Foundation Trust / North Cumbria Integrated Care NHS Foundation Trust / North Tees and Hartlepool NHS Foundation Trust / Newcastle Hospitals NHS Foundation Trust,COVID-19 Genomics UK (COG-UK) Consortium,Darren L Smith et al
EPI_ISL_472222,Northumbria University / South Tees Hospitals NHS Foundation Trust / North Cumbria Integrated Care NHS Foundation Trust / North Tees and Hartlepool NHS Foundation Trust / Newcastle Hospitals NHS Foundation Trust,COVID-19 Genomics UK (COG-UK) Consortium,Darren L Smith et al
EPI_ISL_472223,Northumbria University / South Tees Hospitals NHS Foundation Trust / North Cumbria Integrated Care NHS Foundation Trust / North Tees and Hartlepool NHS Foundation Trust / Newcastle Hospitals NHS Foundation Trust,COVID-19 Genomics UK (COG-UK) Consortium,Darren L Smith et al
EPI_ISL_472224,Northumbria University / South Tees Hospitals NHS Foundation Trust / North Cumbria Integrated Care NHS Foundation Trust / North Tees and Hartlepool NHS Foundation Trust / Newcastle Hospitals NHS Foundation Trust,COVID-19 Genomics UK (COG-UK) Consortium,Darren L Smith et al
EPI_ISL_472225,Northumbria University / South Tees Hospitals NHS Foundation Trust / North Cumbria Integrated Care NHS Foundation Trust / North Tees and Hartlepool NHS Foundation Trust / Newcastle Hospitals NHS Foundation Trust,COVID-19 Genomics UK (COG-UK) Consortium,Darren L Smith et al
EPI_ISL_472226,Northumbria University / South Tees Hospitals NHS Foundation Trust / North Cumbria Integrated Care NHS Foundation Trust / North Tees and Hartlepool NHS Foundation Trust / Newcastle Hospitals NHS Foundation Trust,COVID-19 Genomics UK (COG-UK) Consortium,Darren L Smith et al
EPI_ISL_472227,Northumbria University / South Tees Hospitals NHS Foundation Trust / North Cumbria Integrated Care NHS Foundation Trust / North Tees and Hartlepool NHS Foundation Trust / Newcastle Hospitals NHS Foundation Trust,COVID-19 Genomics UK (COG-UK) Consortium,Darren L Smith et al
EPI_ISL_488617,"NU-OMICS DNA Sequencing research facility, Northumbria University",Wellcome Sanger Institute for the COVID-19 Genomics UK Consortium,Chris Duncan et al
EPI_ISL_488474,"NU-OMICS DNA Sequencing research facility, Northumbria University",Wellcome Sanger Institute for the COVID-19 Genomics UK Consortium,Chris Duncan et al
EPI_ISL_488458,"NU-OMICS DNA Sequencing research facility, Northumbria University",Wellcome Sanger Institute for the COVID-19 Genomics UK Consortium,Chris Duncan et al
EPI_ISL_488513,"NU-OMICS DNA Sequencing research facility, Northumbria University",Wellcome Sanger Institute for the COVID-19 Genomics UK Consortium,Chris Duncan et al
EPI_ISL_488563,"NU-OMICS DNA Sequencing research facility, Northumbria University",Wellcome Sanger Institute for the COVID-19 Genomics UK Consortium,Chris Duncan et al
EPI_ISL_488517,"NU-OMICS DNA Sequencing research facility, Northumbria University",Wellcome Sanger Institute for the COVID-19 Genomics UK Consortium,Chris Duncan et al
EPI_ISL_488503,"NU-OMICS DNA Sequencing research facility, Northumbria University",Wellcome Sanger Institute for the COVID-19 Genomics UK Consortium,Chris Duncan et al
EPI_ISL_488687,"NU-OMICS DNA Sequencing research facility, Northumbria University",Wellcome Sanger Institute for the COVID-19 Genomics UK Consortium,Chris Duncan et al
EPI_ISL_488631,"NU-OMICS DNA Sequencing research facility, Northumbria University",Wellcome Sanger Institute for the COVID-19 Genomics UK Consortium,Chris Duncan et al
EPI_ISL_488740,"NU-OMICS DNA Sequencing research facility, Northumbria University",Wellcome Sanger Institute for the COVID-19 Genomics UK Consortium,Chris Duncan et al
EPI_ISL_488601,"NU-OMICS DNA Sequencing research facility, Northumbria University",Wellcome Sanger Institute for the COVID-19 Genomics UK Consortium,Chris Duncan et al
EPI_ISL_488680,"NU-OMICS DNA Sequencing research facility, Northumbria University",Wellcome Sanger Institute for the COVID-19 Genomics UK Consortium,Chris Duncan et al
EPI_ISL_488730,"NU-OMICS DNA Sequencing research facility, Northumbria University",Wellcome Sanger Institute for the COVID-19 Genomics UK Consortium,Chris Duncan et al
EPI_ISL_488659,"NU-OMICS DNA Sequencing research facility, Northumbria University",Wellcome Sanger Institute for the COVID-19 Genomics UK Consortium,Chris Duncan et al
EPI_ISL_488569,"NU-OMICS DNA Sequencing research facility, Northumbria University",Wellcome Sanger Institute for the COVID-19 Genomics UK Consortium,Chris Duncan et al
EPI_ISL_488627,"NU-OMICS DNA Sequencing research facility, Northumbria University",Wellcome Sanger Institute for the COVID-19 Genomics UK Consortium,Chris Duncan et al
EPI_ISL_488741,"NU-OMICS DNA Sequencing research facility, Northumbria University",Wellcome Sanger Institute for the COVID-19 Genomics UK Consortium,Chris Duncan et al
EPI_ISL_488653,"NU-OMICS DNA Sequencing research facility, Northumbria University",Wellcome Sanger Institute for the COVID-19 Genomics UK Consortium,Chris Duncan et al
EPI_ISL_488548,"NU-OMICS DNA Sequencing research facility, Northumbria University",Wellcome Sanger Institute for the COVID-19 Genomics UK Consortium,Chris Duncan et al
EPI_ISL_488660,"NU-OMICS DNA Sequencing research facility, Northumbria University",Wellcome Sanger Institute for the COVID-19 Genomics UK Consortium,Chris Duncan et al
EPI_ISL_488556,"NU-OMICS DNA Sequencing research facility, Northumbria University",Wellcome Sanger Institute for the COVID-19 Genomics UK Consortium,Chris Duncan et al
EPI_ISL_488578,"NU-OMICS DNA Sequencing research facility, Northumbria University",Wellcome Sanger Institute for the COVID-19 Genomics UK Consortium,Chris Duncan et al
EPI_ISL_488713,"NU-OMICS DNA Sequencing research facility, Northumbria University",Wellcome Sanger Institute for the COVID-19 Genomics UK Consortium,Chris Duncan et al
EPI_ISL_488491,"NU-OMICS DNA Sequencing research facility, Northumbria University",Wellcome Sanger Institute for the COVID-19 Genomics UK Consortium,Chris Duncan et al
EPI_ISL_488655,"NU-OMICS DNA Sequencing research facility, Northumbria University",Wellcome Sanger Institute for the COVID-19 Genomics UK Consortium,Chris Duncan et al
EPI_ISL_488605,"NU-OMICS DNA Sequencing research facility, Northumbria University",Wellcome Sanger Institute for the COVID-19 Genomics UK Consortium,Chris Duncan et al
EPI_ISL_488469,"NU-OMICS DNA Sequencing research facility, Northumbria University",Wellcome Sanger Institute for the COVID-19 Genomics UK Consortium,Chris Duncan et al
EPI_ISL_488645,"NU-OMICS DNA Sequencing research facility, Northumbria University",Wellcome Sanger Institute for the COVID-19 Genomics UK Consortium,Chris Duncan et al
EPI_ISL_488473,"NU-OMICS DNA Sequencing research facility, Northumbria University",Wellcome Sanger Institute for the COVID-19 Genomics UK Consortium,Chris Duncan et al
EPI_ISL_488720,"NU-OMICS DNA Sequencing research facility, Northumbria University",Wellcome Sanger Institute for the COVID-19 Genomics UK Consortium,Chris Duncan et al
EPI_ISL_478495,Northumbria University / South Tees Hospitals NHS Foundation Trust / North Cumbria Integrated Care NHS Foundation Trust / North Tees and Hartlepool NHS Foundation Trust / Newcastle Hospitals NHS Foundation Trust,COVID-19 Genomics UK (COG-UK) Consortium,Darren L Smith et al
EPI_ISL_488734,"NU-OMICS DNA Sequencing research facility, Northumbria University",Wellcome Sanger Institute for the COVID-19 Genomics UK Consortium,Chris Duncan et al
EPI_ISL_488700,"NU-OMICS DNA Sequencing research facility, Northumbria University",Wellcome Sanger Institute for the COVID-19 Genomics UK Consortium,Chris Duncan et al
EPI_ISL_488633,"NU-OMICS DNA Sequencing research facility, Northumbria University",Wellcome Sanger Institute for the COVID-19 Genomics UK Consortium,Chris Duncan et al
EPI_ISL_488535,"NU-OMICS DNA Sequencing research facility, Northumbria University",Wellcome Sanger Institute for the COVID-19 Genomics UK Consortium,Chris Duncan et al
EPI_ISL_488560,"NU-OMICS DNA Sequencing research facility, Northumbria University",Wellcome Sanger Institute for the COVID-19 Genomics UK Consortium,Chris Duncan et al
EPI_ISL_478496,Northumbria University / South Tees Hospitals NHS Foundation Trust / North Cumbria Integrated Care NHS Foundation Trust / North Tees and Hartlepool NHS Foundation Trust / Newcastle Hospitals NHS Foundation Trust,COVID-19 Genomics UK (COG-UK) Consortium,Darren L Smith et al
EPI_ISL_478497,Northumbria University / South Tees Hospitals NHS Foundation Trust / North Cumbria Integrated Care NHS Foundation Trust / North Tees and Hartlepool NHS Foundation Trust / Newcastle Hospitals NHS Foundation Trust,COVID-19 Genomics UK (COG-UK) Consortium,Darren L Smith et al
EPI_ISL_478498,Northumbria University / South Tees Hospitals NHS Foundation Trust / North Cumbria Integrated Care NHS Foundation Trust / North Tees and Hartlepool NHS Foundation Trust / Newcastle Hospitals NHS Foundation Trust,COVID-19 Genomics UK (COG-UK) Consortium,Darren L Smith et al
EPI_ISL_488559,"NU-OMICS DNA Sequencing research facility, Northumbria University",Wellcome Sanger Institute for the COVID-19 Genomics UK Consortium,Chris Duncan et al
EPI_ISL_478499,Northumbria University / South Tees Hospitals NHS Foundation Trust / North Cumbria Integrated Care NHS Foundation Trust / North Tees and Hartlepool NHS Foundation Trust / Newcastle Hospitals NHS Foundation Trust,COVID-19 Genomics UK (COG-UK) Consortium,Darren L Smith et al
EPI_ISL_488615,"NU-OMICS DNA Sequencing research facility, Northumbria University",Wellcome Sanger Institute for the COVID-19 Genomics UK Consortium,Chris Duncan et al
EPI_ISL_478500,Northumbria University / South Tees Hospitals NHS Foundation Trust / North Cumbria Integrated Care NHS Foundation Trust / North Tees and Hartlepool NHS Foundation Trust / Newcastle Hospitals NHS Foundation Trust,COVID-19 Genomics UK (COG-UK) Consortium,Darren L Smith et al
EPI_ISL_478501,Northumbria University / South Tees Hospitals NHS Foundation Trust / North Cumbria Integrated Care NHS Foundation Trust / North Tees and Hartlepool NHS Foundation Trust / Newcastle Hospitals NHS Foundation Trust,COVID-19 Genomics UK (COG-UK) Consortium,Darren L Smith et al
EPI_ISL_478502,Northumbria University / South Tees Hospitals NHS Foundation Trust / North Cumbria Integrated Care NHS Foundation Trust / North Tees and Hartlepool NHS Foundation Trust / Newcastle Hospitals NHS Foundation Trust,COVID-19 Genomics UK (COG-UK) Consortium,Darren L Smith et al
EPI_ISL_478503,Northumbria University / South Tees Hospitals NHS Foundation Trust / North Cumbria Integrated Care NHS Foundation Trust / North Tees and Hartlepool NHS Foundation Trust / Newcastle Hospitals NHS Foundation Trust,COVID-19 Genomics UK (COG-UK) Consortium,Darren L Smith et al
EPI_ISL_478504,Northumbria University / South Tees Hospitals NHS Foundation Trust / North Cumbria Integrated Care NHS Foundation Trust / North Tees and Hartlepool NHS Foundation Trust / Newcastle Hospitals NHS Foundation Trust,COVID-19 Genomics UK (COG-UK) Consortium,Darren L Smith et al
EPI_ISL_478505,Northumbria University / South Tees Hospitals NHS Foundation Trust / North Cumbria Integrated Care NHS Foundation Trust / North Tees and Hartlepool NHS Foundation Trust / Newcastle Hospitals NHS Foundation Trust,COVID-19 Genomics UK (COG-UK) Consortium,Darren L Smith et al
EPI_ISL_488671,"NU-OMICS DNA Sequencing research facility, Northumbria University",Wellcome Sanger Institute for the COVID-19 Genomics UK Consortium,Chris Duncan et al
EPI_ISL_488526,"NU-OMICS DNA Sequencing research facility, Northumbria University",Wellcome Sanger Institute for the COVID-19 Genomics UK Consortium,Chris Duncan et al
EPI_ISL_478506,Northumbria University / South Tees Hospitals NHS Foundation Trust / North Cumbria Integrated Care NHS Foundation Trust / North Tees and Hartlepool NHS Foundation Trust / Newcastle Hospitals NHS Foundation Trust,COVID-19 Genomics UK (COG-UK) Consortium,Darren L Smith et al
EPI_ISL_478507,Northumbria University / South Tees Hospitals NHS Foundation Trust / North Cumbria Integrated Care NHS Foundation Trust / North Tees and Hartlepool NHS Foundation Trust / Newcastle Hospitals NHS Foundation Trust,COVID-19 Genomics UK (COG-UK) Consortium,Darren L Smith et al
EPI_ISL_478509,Northumbria University / South Tees Hospitals NHS Foundation Trust / North Cumbria Integrated Care NHS Foundation Trust / North Tees and Hartlepool NHS Foundation Trust / Newcastle Hospitals NHS Foundation Trust,COVID-19 Genomics UK (COG-UK) Consortium,Darren L Smith et al
EPI_ISL_478510,Northumbria University / South Tees Hospitals NHS Foundation Trust / North Cumbria Integrated Care NHS Foundation Trust / North Tees and Hartlepool NHS Foundation Trust / Newcastle Hospitals NHS Foundation Trust,COVID-19 Genomics UK (COG-UK) Consortium,Darren L Smith et al
EPI_ISL_488539,"NU-OMICS DNA Sequencing research facility, Northumbria University",Wellcome Sanger Institute for the COVID-19 Genomics UK Consortium,Chris Duncan et al
EPI_ISL_478511,Northumbria University / South Tees Hospitals NHS Foundation Trust / North Cumbria Integrated Care NHS Foundation Trust / North Tees and Hartlepool NHS Foundation Trust / Newcastle Hospitals NHS Foundation Trust,COVID-19 Genomics UK (COG-UK) Consortium,Darren L Smith et al
EPI_ISL_488561,"NU-OMICS DNA Sequencing research facility, Northumbria University",Wellcome Sanger Institute for the COVID-19 Genomics UK Consortium,Chris Duncan et al
EPI_ISL_488459,"NU-OMICS DNA Sequencing research facility, Northumbria University",Wellcome Sanger Institute for the COVID-19 Genomics UK Consortium,Chris Duncan et al
EPI_ISL_488529,"NU-OMICS DNA Sequencing research facility, Northumbria University",Wellcome Sanger Institute for the COVID-19 Genomics UK Consortium,Chris Duncan et al
EPI_ISL_488735,"NU-OMICS DNA Sequencing research facility, Northumbria University",Wellcome Sanger Institute for the COVID-19 Genomics UK Consortium,Chris Duncan et al
EPI_ISL_488663,"NU-OMICS DNA Sequencing research facility, Northumbria University",Wellcome Sanger Institute for the COVID-19 Genomics UK Consortium,Chris Duncan et al
EPI_ISL_478512,Northumbria University / South Tees Hospitals NHS Foundation Trust / North Cumbria Integrated Care NHS Foundation Trust / North Tees and Hartlepool NHS Foundation Trust / Newcastle Hospitals NHS Foundation Trust,COVID-19 Genomics UK (COG-UK) Consortium,Darren L Smith et al
EPI_ISL_488577,"NU-OMICS DNA Sequencing research facility, Northumbria University",Wellcome Sanger Institute for the COVID-19 Genomics UK Consortium,Chris Duncan et al
EPI_ISL_488476,"NU-OMICS DNA Sequencing research facility, Northumbria University",Wellcome Sanger Institute for the COVID-19 Genomics UK Consortium,Chris Duncan et al
EPI_ISL_488684,"NU-OMICS DNA Sequencing research facility, Northumbria University",Wellcome Sanger Institute for the COVID-19 Genomics UK Consortium,Chris Duncan et al
EPI_ISL_488568,"NU-OMICS DNA Sequencing research facility, Northumbria University",Wellcome Sanger Institute for the COVID-19 Genomics UK Consortium,Chris Duncan et al
EPI_ISL_488705,"NU-OMICS DNA Sequencing research facility, Northumbria University",Wellcome Sanger Institute for the COVID-19 Genomics UK Consortium,Chris Duncan et al
EPI_ISL_488693,"NU-OMICS DNA Sequencing research facility, Northumbria University",Wellcome Sanger Institute for the COVID-19 Genomics UK Consortium,Chris Duncan et al
EPI_ISL_478513,Northumbria University / South Tees Hospitals NHS Foundation Trust / North Cumbria Integrated Care NHS Foundation Trust / North Tees and Hartlepool NHS Foundation Trust / Newcastle Hospitals NHS Foundation Trust,COVID-19 Genomics UK (COG-UK) Consortium,Darren L Smith et al
EPI_ISL_488678,"NU-OMICS DNA Sequencing research facility, Northumbria University",Wellcome Sanger Institute for the COVID-19 Genomics UK Consortium,Chris Duncan et al
EPI_ISL_472246,Northumbria University / South Tees Hospitals NHS Foundation Trust / North Cumbria Integrated Care NHS Foundation Trust / North Tees and Hartlepool NHS Foundation Trust / Newcastle Hospitals NHS Foundation Trust,COVID-19 Genomics UK (COG-UK) Consortium,Darren L Smith et al
EPI_ISL_488708,"NU-OMICS DNA Sequencing research facility, Northumbria University",Wellcome Sanger Institute for the COVID-19 Genomics UK Consortium,Chris Duncan et al
EPI_ISL_488643,"NU-OMICS DNA Sequencing research facility, Northumbria University",Wellcome Sanger Institute for the COVID-19 Genomics UK Consortium,Chris Duncan et al
EPI_ISL_488492,"NU-OMICS DNA Sequencing research facility, Northumbria University",Wellcome Sanger Institute for the COVID-19 Genomics UK Consortium,Chris Duncan et al
EPI_ISL_478514,Northumbria University / South Tees Hospitals NHS Foundation Trust / North Cumbria Integrated Care NHS Foundation Trust / North Tees and Hartlepool NHS Foundation Trust / Newcastle Hospitals NHS Foundation Trust,COVID-19 Genomics UK (COG-UK) Consortium,Darren L Smith et al
EPI_ISL_478515,Northumbria University / South Tees Hospitals NHS Foundation Trust / North Cumbria Integrated Care NHS Foundation Trust / North Tees and Hartlepool NHS Foundation Trust / Newcastle Hospitals NHS Foundation Trust,COVID-19 Genomics UK (COG-UK) Consortium,Darren L Smith et al
EPI_ISL_488623,"NU-OMICS DNA Sequencing research facility, Northumbria University",Wellcome Sanger Institute for the COVID-19 Genomics UK Consortium,Chris Duncan et al
EPI_ISL_488522,"NU-OMICS DNA Sequencing research facility, Northumbria University",Wellcome Sanger Institute for the COVID-19 Genomics UK Consortium,Chris Duncan et al
EPI_ISL_478516,Northumbria University / South Tees Hospitals NHS Foundation Trust / North Cumbria Integrated Care NHS Foundation Trust / North Tees and Hartlepool NHS Foundation Trust / Newcastle Hospitals NHS Foundation Trust,COVID-19 Genomics UK (COG-UK) Consortium,Darren L Smith et al
EPI_ISL_478517,Northumbria University / South Tees Hospitals NHS Foundation Trust / North Cumbria Integrated Care NHS Foundation Trust / North Tees and Hartlepool NHS Foundation Trust / Newcastle Hospitals NHS Foundation Trust,COVID-19 Genomics UK (COG-UK) Consortium,Darren L Smith et al
EPI_ISL_478518,Northumbria University / South Tees Hospitals NHS Foundation Trust / North Cumbria Integrated Care NHS Foundation Trust / North Tees and Hartlepool NHS Foundation Trust / Newcastle Hospitals NHS Foundation Trust,COVID-19 Genomics UK (COG-UK) Consortium,Darren L Smith et al
EPI_ISL_488688,"NU-OMICS DNA Sequencing research facility, Northumbria University",Wellcome Sanger Institute for the COVID-19 Genomics UK Consortium,Chris Duncan et al
EPI_ISL_488640,"NU-OMICS DNA Sequencing research facility, Northumbria University",Wellcome Sanger Institute for the COVID-19 Genomics UK Consortium,Chris Duncan et al
EPI_ISL_488547,"NU-OMICS DNA Sequencing research facility, Northumbria University",Wellcome Sanger Institute for the COVID-19 Genomics UK Consortium,Chris Duncan et al
EPI_ISL_478519,Northumbria University / South Tees Hospitals NHS Foundation Trust / North Cumbria Integrated Care NHS Foundation Trust / North Tees and Hartlepool NHS Foundation Trust / Newcastle Hospitals NHS Foundation Trust,COVID-19 Genomics UK (COG-UK) Consortium,Darren L Smith et al
EPI_ISL_488751,"NU-OMICS DNA Sequencing research facility, Northumbria University",Wellcome Sanger Institute for the COVID-19 Genomics UK Consortium,Chris Duncan et al
EPI_ISL_488504,"NU-OMICS DNA Sequencing research facility, Northumbria University",Wellcome Sanger Institute for the COVID-19 Genomics UK Consortium,Chris Duncan et al
EPI_ISL_488502,"NU-OMICS DNA Sequencing research facility, Northumbria University",Wellcome Sanger Institute for the COVID-19 Genomics UK Consortium,Chris Duncan et al
EPI_ISL_488745,"NU-OMICS DNA Sequencing research facility, Northumbria University",Wellcome Sanger Institute for the COVID-19 Genomics UK Consortium,Chris Duncan et al
EPI_ISL_472248,Northumbria University / South Tees Hospitals NHS Foundation Trust / North Cumbria Integrated Care NHS Foundation Trust / North Tees and Hartlepool NHS Foundation Trust / Newcastle Hospitals NHS Foundation Trust,COVID-19 Genomics UK (COG-UK) Consortium,Darren L Smith et al
EPI_ISL_488621,"NU-OMICS DNA Sequencing research facility, Northumbria University",Wellcome Sanger Institute for the COVID-19 Genomics UK Consortium,Chris Duncan et al
EPI_ISL_488630,"NU-OMICS DNA Sequencing research facility, Northumbria University",Wellcome Sanger Institute for the COVID-19 Genomics UK Consortium,Chris Duncan et al
EPI_ISL_488586,"NU-OMICS DNA Sequencing research facility, Northumbria University",Wellcome Sanger Institute for the COVID-19 Genomics UK Consortium,Chris Duncan et al
EPI_ISL_472249,Northumbria University / South Tees Hospitals NHS Foundation Trust / North Cumbria Integrated Care NHS Foundation Trust / North Tees and Hartlepool NHS Foundation Trust / Newcastle Hospitals NHS Foundation Trust,COVID-19 Genomics UK (COG-UK) Consortium,Darren L Smith et al
EPI_ISL_488532,"NU-OMICS DNA Sequencing research facility, Northumbria University",Wellcome Sanger Institute for the COVID-19 Genomics UK Consortium,Chris Duncan et al
EPI_ISL_488827,"NU-OMICS DNA Sequencing research facility, Northumbria University",Wellcome Sanger Institute for the COVID-19 Genomics UK Consortium,Chris Duncan et al
EPI_ISL_478520,Northumbria University / South Tees Hospitals NHS Foundation Trust / North Cumbria Integrated Care NHS Foundation Trust / North Tees and Hartlepool NHS Foundation Trust / Newcastle Hospitals NHS Foundation Trust,COVID-19 Genomics UK (COG-UK) Consortium,Darren L Smith et al
EPI_ISL_488835,"NU-OMICS DNA Sequencing research facility, Northumbria University",Wellcome Sanger Institute for the COVID-19 Genomics UK Consortium,Chris Duncan et al
EPI_ISL_488500,"NU-OMICS DNA Sequencing research facility, Northumbria University",Wellcome Sanger Institute for the COVID-19 Genomics UK Consortium,Chris Duncan et al
EPI_ISL_472251,Northumbria University / South Tees Hospitals NHS Foundation Trust / North Cumbria Integrated Care NHS Foundation Trust / North Tees and Hartlepool NHS Foundation Trust / Newcastle Hospitals NHS Foundation Trust,COVID-19 Genomics UK (COG-UK) Consortium,Darren L Smith et al
EPI_ISL_488505,"NU-OMICS DNA Sequencing research facility, Northumbria University",Wellcome Sanger Institute for the COVID-19 Genomics UK Consortium,Chris Duncan et al
EPI_ISL_472252,Northumbria University / South Tees Hospitals NHS Foundation Trust / North Cumbria Integrated Care NHS Foundation Trust / North Tees and Hartlepool NHS Foundation Trust / Newcastle Hospitals NHS Foundation Trust,COVID-19 Genomics UK (COG-UK) Consortium,Darren L Smith et al
EPI_ISL_478521,Northumbria University / South Tees Hospitals NHS Foundation Trust / North Cumbria Integrated Care NHS Foundation Trust / North Tees and Hartlepool NHS Foundation Trust / Newcastle Hospitals NHS Foundation Trust,COVID-19 Genomics UK (COG-UK) Consortium,Darren L Smith et al
EPI_ISL_478522,Northumbria University / South Tees Hospitals NHS Foundation Trust / North Cumbria Integrated Care NHS Foundation Trust / North Tees and Hartlepool NHS Foundation Trust / Newcastle Hospitals NHS Foundation Trust,COVID-19 Genomics UK (COG-UK) Consortium,Darren L Smith et al
EPI_ISL_472253,Northumbria University / South Tees Hospitals NHS Foundation Trust / North Cumbria Integrated Care NHS Foundation Trust / North Tees and Hartlepool NHS Foundation Trust / Newcastle Hospitals NHS Foundation Trust,COVID-19 Genomics UK (COG-UK) Consortium,Darren L Smith et al
EPI_ISL_488456,"NU-OMICS DNA Sequencing research facility, Northumbria University",Wellcome Sanger Institute for the COVID-19 Genomics UK Consortium,Chris Duncan et al
EPI_ISL_488694,"NU-OMICS DNA Sequencing research facility, Northumbria University",Wellcome Sanger Institute for the COVID-19 Genomics UK Consortium,Chris Duncan et al
EPI_ISL_488690,"NU-OMICS DNA Sequencing research facility, Northumbria University",Wellcome Sanger Institute for the COVID-19 Genomics UK Consortium,Chris Duncan et al
EPI_ISL_488742,"NU-OMICS DNA Sequencing research facility, Northumbria University",Wellcome Sanger Institute for the COVID-19 Genomics UK Consortium,Chris Duncan et al
EPI_ISL_472254,Northumbria University / South Tees Hospitals NHS Foundation Trust / North Cumbria Integrated Care NHS Foundation Trust / North Tees and Hartlepool NHS Foundation Trust / Newcastle Hospitals NHS Foundation Trust,COVID-19 Genomics UK (COG-UK) Consortium,Darren L Smith et al
EPI_ISL_488612,"NU-OMICS DNA Sequencing research facility, Northumbria University",Wellcome Sanger Institute for the COVID-19 Genomics UK Consortium,Chris Duncan et al
EPI_ISL_488761,"NU-OMICS DNA Sequencing research facility, Northumbria University",Wellcome Sanger Institute for the COVID-19 Genomics UK Consortium,Chris Duncan et al
EPI_ISL_488836,"NU-OMICS DNA Sequencing research facility, Northumbria University",Wellcome Sanger Institute for the COVID-19 Genomics UK Consortium,Chris Duncan et al
EPI_ISL_488661,"NU-OMICS DNA Sequencing research facility, Northumbria University",Wellcome Sanger Institute for the COVID-19 Genomics UK Consortium,Chris Duncan et al
EPI_ISL_472255,Northumbria University / South Tees Hospitals NHS Foundation Trust / North Cumbria Integrated Care NHS Foundation Trust / North Tees and Hartlepool NHS Foundation Trust / Newcastle Hospitals NHS Foundation Trust,COVID-19 Genomics UK (COG-UK) Consortium,Darren L Smith et al
EPI_ISL_488637,"NU-OMICS DNA Sequencing research facility, Northumbria University",Wellcome Sanger Institute for the COVID-19 Genomics UK Consortium,Chris Duncan et al
EPI_ISL_488624,"NU-OMICS DNA Sequencing research facility, Northumbria University",Wellcome Sanger Institute for the COVID-19 Genomics UK Consortium,Chris Duncan et al
EPI_ISL_488590,"NU-OMICS DNA Sequencing research facility, Northumbria University",Wellcome Sanger Institute for the COVID-19 Genomics UK Consortium,Chris Duncan et al
EPI_ISL_472256,Northumbria University / South Tees Hospitals NHS Foundation Trust / North Cumbria Integrated Care NHS Foundation Trust / North Tees and Hartlepool NHS Foundation Trust / Newcastle Hospitals NHS Foundation Trust,COVID-19 Genomics UK (COG-UK) Consortium,Darren L Smith et al
EPI_ISL_488484,"NU-OMICS DNA Sequencing research facility, Northumbria University",Wellcome Sanger Institute for the COVID-19 Genomics UK Consortium,Chris Duncan et al
EPI_ISL_488460,"NU-OMICS DNA Sequencing research facility, Northumbria University",Wellcome Sanger Institute for the COVID-19 Genomics UK Consortium,Chris Duncan et al
EPI_ISL_488587,"NU-OMICS DNA Sequencing research facility, Northumbria University",Wellcome Sanger Institute for the COVID-19 Genomics UK Consortium,Chris Duncan et al
EPI_ISL_472257,Northumbria University / South Tees Hospitals NHS Foundation Trust / North Cumbria Integrated Care NHS Foundation Trust / North Tees and Hartlepool NHS Foundation Trust / Newcastle Hospitals NHS Foundation Trust,COVID-19 Genomics UK (COG-UK) Consortium,Darren L Smith et al
EPI_ISL_488784,"NU-OMICS DNA Sequencing research facility, Northumbria University",Wellcome Sanger Institute for the COVID-19 Genomics UK Consortium,Chris Duncan et al
EPI_ISL_472258,Northumbria University / South Tees Hospitals NHS Foundation Trust / North Cumbria Integrated Care NHS Foundation Trust / North Tees and Hartlepool NHS Foundation Trust / Newcastle Hospitals NHS Foundation Trust,COVID-19 Genomics UK (COG-UK) Consortium,Darren L Smith et al
EPI_ISL_488808,"NU-OMICS DNA Sequencing research facility, Northumbria University",Wellcome Sanger Institute for the COVID-19 Genomics UK Consortium,Chris Duncan et al
EPI_ISL_478523,Northumbria University / South Tees Hospitals NHS Foundation Trust / North Cumbria Integrated Care NHS Foundation Trust / North Tees and Hartlepool NHS Foundation Trust / Newcastle Hospitals NHS Foundation Trust,COVID-19 Genomics UK (COG-UK) Consortium,Darren L Smith et al
EPI_ISL_478524,Northumbria University / South Tees Hospitals NHS Foundation Trust / North Cumbria Integrated Care NHS Foundation Trust / North Tees and Hartlepool NHS Foundation Trust / Newcastle Hospitals NHS Foundation Trust,COVID-19 Genomics UK (COG-UK) Consortium,Darren L Smith et al
EPI_ISL_488589,"NU-OMICS DNA Sequencing research facility, Northumbria University",Wellcome Sanger Institute for the COVID-19 Genomics UK Consortium,Chris Duncan et al
EPI_ISL_478525,Northumbria University / South Tees Hospitals NHS Foundation Trust / North Cumbria Integrated Care NHS Foundation Trust / North Tees and Hartlepool NHS Foundation Trust / Newcastle Hospitals NHS Foundation Trust,COVID-19 Genomics UK (COG-UK) Consortium,Darren L Smith et al
EPI_ISL_488461,"NU-OMICS DNA Sequencing research facility, Northumbria University",Wellcome Sanger Institute for the COVID-19 Genomics UK Consortium,Chris Duncan et al
EPI_ISL_478526,Northumbria University / South Tees Hospitals NHS Foundation Trust / North Cumbria Integrated Care NHS Foundation Trust / North Tees and Hartlepool NHS Foundation Trust / Newcastle Hospitals NHS Foundation Trust,COVID-19 Genomics UK (COG-UK) Consortium,Darren L Smith et al
EPI_ISL_478527,Northumbria University / South Tees Hospitals NHS Foundation Trust / North Cumbria Integrated Care NHS Foundation Trust / North Tees and Hartlepool NHS Foundation Trust / Newcastle Hospitals NHS Foundation Trust,COVID-19 Genomics UK (COG-UK) Consortium,Darren L Smith et al
EPI_ISL_478528,Northumbria University / South Tees Hospitals NHS Foundation Trust / North Cumbria Integrated Care NHS Foundation Trust / North Tees and Hartlepool NHS Foundation Trust / Newcastle Hospitals NHS Foundation Trust,COVID-19 Genomics UK (COG-UK) Consortium,Darren L Smith et al
EPI_ISL_478529,Northumbria University / South Tees Hospitals NHS Foundation Trust / North Cumbria Integrated Care NHS Foundation Trust / North Tees and Hartlepool NHS Foundation Trust / Newcastle Hospitals NHS Foundation Trust,COVID-19 Genomics UK (COG-UK) Consortium,Darren L Smith et al
EPI_ISL_478530,Northumbria University / South Tees Hospitals NHS Foundation Trust / North Cumbria Integrated Care NHS Foundation Trust / North Tees and Hartlepool NHS Foundation Trust / Newcastle Hospitals NHS Foundation Trust,COVID-19 Genomics UK (COG-UK) Consortium,Darren L Smith et al
EPI_ISL_472259,Northumbria University / South Tees Hospitals NHS Foundation Trust / North Cumbria Integrated Care NHS Foundation Trust / North Tees and Hartlepool NHS Foundation Trust / Newcastle Hospitals NHS Foundation Trust,COVID-19 Genomics UK (COG-UK) Consortium,Darren L Smith et al
EPI_ISL_488632,"NU-OMICS DNA Sequencing research facility, Northumbria University",Wellcome Sanger Institute for the COVID-19 Genomics UK Consortium,Chris Duncan et al
EPI_ISL_488636,"NU-OMICS DNA Sequencing research facility, Northumbria University",Wellcome Sanger Institute for the COVID-19 Genomics UK Consortium,Chris Duncan et al
EPI_ISL_488562,"NU-OMICS DNA Sequencing research facility, Northumbria University",Wellcome Sanger Institute for the COVID-19 Genomics UK Consortium,Chris Duncan et al
EPI_ISL_472260,Northumbria University / South Tees Hospitals NHS Foundation Trust / North Cumbria Integrated Care NHS Foundation Trust / North Tees and Hartlepool NHS Foundation Trust / Newcastle Hospitals NHS Foundation Trust,COVID-19 Genomics UK (COG-UK) Consortium,Darren L Smith et al
EPI_ISL_472261,Northumbria University / South Tees Hospitals NHS Foundation Trust / North Cumbria Integrated Care NHS Foundation Trust / North Tees and Hartlepool NHS Foundation Trust / Newcastle Hospitals NHS Foundation Trust,COVID-19 Genomics UK (COG-UK) Consortium,Darren L Smith et al
EPI_ISL_478531,Northumbria University / South Tees Hospitals NHS Foundation Trust / North Cumbria Integrated Care NHS Foundation Trust / North Tees and Hartlepool NHS Foundation Trust / Newcastle Hospitals NHS Foundation Trust,COVID-19 Genomics UK (COG-UK) Consortium,Darren L Smith et al
EPI_ISL_478532,Northumbria University / South Tees Hospitals NHS Foundation Trust / North Cumbria Integrated Care NHS Foundation Trust / North Tees and Hartlepool NHS Foundation Trust / Newcastle Hospitals NHS Foundation Trust,COVID-19 Genomics UK (COG-UK) Consortium,Darren L Smith et al
EPI_ISL_488776,"NU-OMICS DNA Sequencing research facility, Northumbria University",Wellcome Sanger Institute for the COVID-19 Genomics UK Consortium,Chris Duncan et al
EPI_ISL_488622,"NU-OMICS DNA Sequencing research facility, Northumbria University",Wellcome Sanger Institute for the COVID-19 Genomics UK Consortium,Chris Duncan et al
EPI_ISL_488557,"NU-OMICS DNA Sequencing research facility, Northumbria University",Wellcome Sanger Institute for the COVID-19 Genomics UK Consortium,Chris Duncan et al
EPI_ISL_472263,Northumbria University / South Tees Hospitals NHS Foundation Trust / North Cumbria Integrated Care NHS Foundation Trust / North Tees and Hartlepool NHS Foundation Trust / Newcastle Hospitals NHS Foundation Trust,COVID-19 Genomics UK (COG-UK) Consortium,Darren L Smith et al
EPI_ISL_472264,Northumbria University / South Tees Hospitals NHS Foundation Trust / North Cumbria Integrated Care NHS Foundation Trust / North Tees and Hartlepool NHS Foundation Trust / Newcastle Hospitals NHS Foundation Trust,COVID-19 Genomics UK (COG-UK) Consortium,Darren L Smith et al
EPI_ISL_472265,Northumbria University / South Tees Hospitals NHS Foundation Trust / North Cumbria Integrated Care NHS Foundation Trust / North Tees and Hartlepool NHS Foundation Trust / Newcastle Hospitals NHS Foundation Trust,COVID-19 Genomics UK (COG-UK) Consortium,Darren L Smith et al
EPI_ISL_478533,Northumbria University / South Tees Hospitals NHS Foundation Trust / North Cumbria Integrated Care NHS Foundation Trust / North Tees and Hartlepool NHS Foundation Trust / Newcastle Hospitals NHS Foundation Trust,COVID-19 Genomics UK (COG-UK) Consortium,Darren L Smith et al
EPI_ISL_472266,Northumbria University / South Tees Hospitals NHS Foundation Trust / North Cumbria Integrated Care NHS Foundation Trust / North Tees and Hartlepool NHS Foundation Trust / Newcastle Hospitals NHS Foundation Trust,COVID-19 Genomics UK (COG-UK) Consortium,Darren L Smith et al
EPI_ISL_478534,Northumbria University / South Tees Hospitals NHS Foundation Trust / North Cumbria Integrated Care NHS Foundation Trust / North Tees and Hartlepool NHS Foundation Trust / Newcastle Hospitals NHS Foundation Trust,COVID-19 Genomics UK (COG-UK) Consortium,Darren L Smith et al
EPI_ISL_472267,Northumbria University / South Tees Hospitals NHS Foundation Trust / North Cumbria Integrated Care NHS Foundation Trust / North Tees and Hartlepool NHS Foundation Trust / Newcastle Hospitals NHS Foundation Trust,COVID-19 Genomics UK (COG-UK) Consortium,Darren L Smith et al
EPI_ISL_488737,"NU-OMICS DNA Sequencing research facility, Northumbria University",Wellcome Sanger Institute for the COVID-19 Genomics UK Consortium,Chris Duncan et al
EPI_ISL_472268,Northumbria University / South Tees Hospitals NHS Foundation Trust / North Cumbria Integrated Care NHS Foundation Trust / North Tees and Hartlepool NHS Foundation Trust / Newcastle Hospitals NHS Foundation Trust,COVID-19 Genomics UK (COG-UK) Consortium,Darren L Smith et al
EPI_ISL_488466,"NU-OMICS DNA Sequencing research facility, Northumbria University",Wellcome Sanger Institute for the COVID-19 Genomics UK Consortium,Chris Duncan et al
EPI_ISL_488608,"NU-OMICS DNA Sequencing research facility, Northumbria University",Wellcome Sanger Institute for the COVID-19 Genomics UK Consortium,Chris Duncan et al
EPI_ISL_488820,"NU-OMICS DNA Sequencing research facility, Northumbria University",Wellcome Sanger Institute for the COVID-19 Genomics UK Consortium,Chris Duncan et al
EPI_ISL_488791,"NU-OMICS DNA Sequencing research facility, Northumbria University",Wellcome Sanger Institute for the COVID-19 Genomics UK Consortium,Chris Duncan et al
EPI_ISL_478535,Northumbria University / South Tees Hospitals NHS Foundation Trust / North Cumbria Integrated Care NHS Foundation Trust / North Tees and Hartlepool NHS Foundation Trust / Newcastle Hospitals NHS Foundation Trust,COVID-19 Genomics UK (COG-UK) Consortium,Darren L Smith et al
EPI_ISL_478536,Northumbria University / South Tees Hospitals NHS Foundation Trust / North Cumbria Integrated Care NHS Foundation Trust / North Tees and Hartlepool NHS Foundation Trust / Newcastle Hospitals NHS Foundation Trust,COVID-19 Genomics UK (COG-UK) Consortium,Darren L Smith et al
EPI_ISL_488707,"NU-OMICS DNA Sequencing research facility, Northumbria University",Wellcome Sanger Institute for the COVID-19 Genomics UK Consortium,Chris Duncan et al
EPI_ISL_488628,"NU-OMICS DNA Sequencing research facility, Northumbria University",Wellcome Sanger Institute for the COVID-19 Genomics UK Consortium,Chris Duncan et al
EPI_ISL_478537,Northumbria University / South Tees Hospitals NHS Foundation Trust / North Cumbria Integrated Care NHS Foundation Trust / North Tees and Hartlepool NHS Foundation Trust / Newcastle Hospitals NHS Foundation Trust,COVID-19 Genomics UK (COG-UK) Consortium,Darren L Smith et al
EPI_ISL_478538,Northumbria University / South Tees Hospitals NHS Foundation Trust / North Cumbria Integrated Care NHS Foundation Trust / North Tees and Hartlepool NHS Foundation Trust / Newcastle Hospitals NHS Foundation Trust,COVID-19 Genomics UK (COG-UK) Consortium,Darren L Smith et al
EPI_ISL_478539,Northumbria University / South Tees Hospitals NHS Foundation Trust / North Cumbria Integrated Care NHS Foundation Trust / North Tees and Hartlepool NHS Foundation Trust / Newcastle Hospitals NHS Foundation Trust,COVID-19 Genomics UK (COG-UK) Consortium,Darren L Smith et al
EPI_ISL_488485,"NU-OMICS DNA Sequencing research facility, Northumbria University",Wellcome Sanger Institute for the COVID-19 Genomics UK Consortium,Chris Duncan et al
EPI_ISL_488508,"NU-OMICS DNA Sequencing research facility, Northumbria University",Wellcome Sanger Institute for the COVID-19 Genomics UK Consortium,Chris Duncan et al
EPI_ISL_488541,"NU-OMICS DNA Sequencing research facility, Northumbria University",Wellcome Sanger Institute for the COVID-19 Genomics UK Consortium,Chris Duncan et al
EPI_ISL_478540,Northumbria University / South Tees Hospitals NHS Foundation Trust / North Cumbria Integrated Care NHS Foundation Trust / North Tees and Hartlepool NHS Foundation Trust / Newcastle Hospitals NHS Foundation Trust,COVID-19 Genomics UK (COG-UK) Consortium,Darren L Smith et al
EPI_ISL_488588,"NU-OMICS DNA Sequencing research facility, Northumbria University",Wellcome Sanger Institute for the COVID-19 Genomics UK Consortium,Chris Duncan et al
EPI_ISL_488744,"NU-OMICS DNA Sequencing research facility, Northumbria University",Wellcome Sanger Institute for the COVID-19 Genomics UK Consortium,Chris Duncan et al
EPI_ISL_478541,Northumbria University / South Tees Hospitals NHS Foundation Trust / North Cumbria Integrated Care NHS Foundation Trust / North Tees and Hartlepool NHS Foundation Trust / Newcastle Hospitals NHS Foundation Trust,COVID-19 Genomics UK (COG-UK) Consortium,Darren L Smith et al
EPI_ISL_478542,Northumbria University / South Tees Hospitals NHS Foundation Trust / North Cumbria Integrated Care NHS Foundation Trust / North Tees and Hartlepool NHS Foundation Trust / Newcastle Hospitals NHS Foundation Trust,COVID-19 Genomics UK (COG-UK) Consortium,Darren L Smith et al
EPI_ISL_488824,"NU-OMICS DNA Sequencing research facility, Northumbria University",Wellcome Sanger Institute for the COVID-19 Genomics UK Consortium,Chris Duncan et al
EPI_ISL_478543,Northumbria University / South Tees Hospitals NHS Foundation Trust / North Cumbria Integrated Care NHS Foundation Trust / North Tees and Hartlepool NHS Foundation Trust / Newcastle Hospitals NHS Foundation Trust,COVID-19 Genomics UK (COG-UK) Consortium,Darren L Smith et al
EPI_ISL_478544,Northumbria University / South Tees Hospitals NHS Foundation Trust / North Cumbria Integrated Care NHS Foundation Trust / North Tees and Hartlepool NHS Foundation Trust / Newcastle Hospitals NHS Foundation Trust,COVID-19 Genomics UK (COG-UK) Consortium,Darren L Smith et al
EPI_ISL_488572,"NU-OMICS DNA Sequencing research facility, Northumbria University",Wellcome Sanger Institute for the COVID-19 Genomics UK Consortium,Chris Duncan et al
EPI_ISL_488673,"NU-OMICS DNA Sequencing research facility, Northumbria University",Wellcome Sanger Institute for the COVID-19 Genomics UK Consortium,Chris Duncan et al
EPI_ISL_488520,"NU-OMICS DNA Sequencing research facility, Northumbria University",Wellcome Sanger Institute for the COVID-19 Genomics UK Consortium,Chris Duncan et al
EPI_ISL_488527,"NU-OMICS DNA Sequencing research facility, Northumbria University",Wellcome Sanger Institute for the COVID-19 Genomics UK Consortium,Chris Duncan et al
EPI_ISL_488554,"NU-OMICS DNA Sequencing research facility, Northumbria University",Wellcome Sanger Institute for the COVID-19 Genomics UK Consortium,Chris Duncan et al
EPI_ISL_478545,Northumbria University / South Tees Hospitals NHS Foundation Trust / North Cumbria Integrated Care NHS Foundation Trust / North Tees and Hartlepool NHS Foundation Trust / Newcastle Hospitals NHS Foundation Trust,COVID-19 Genomics UK (COG-UK) Consortium,Darren L Smith et al
EPI_ISL_478546,Northumbria University / South Tees Hospitals NHS Foundation Trust / North Cumbria Integrated Care NHS Foundation Trust / North Tees and Hartlepool NHS Foundation Trust / Newcastle Hospitals NHS Foundation Trust,COVID-19 Genomics UK (COG-UK) Consortium,Darren L Smith et al
EPI_ISL_478547,Northumbria University / South Tees Hospitals NHS Foundation Trust / North Cumbria Integrated Care NHS Foundation Trust / North Tees and Hartlepool NHS Foundation Trust / Newcastle Hospitals NHS Foundation Trust,COVID-19 Genomics UK (COG-UK) Consortium,Darren L Smith et al
EPI_ISL_478548,Northumbria University / South Tees Hospitals NHS Foundation Trust / North Cumbria Integrated Care NHS Foundation Trust / North Tees and Hartlepool NHS Foundation Trust / Newcastle Hospitals NHS Foundation Trust,COVID-19 Genomics UK (COG-UK) Consortium,Darren L Smith et al
EPI_ISL_478549,Northumbria University / South Tees Hospitals NHS Foundation Trust / North Cumbria Integrated Care NHS Foundation Trust / North Tees and Hartlepool NHS Foundation Trust / Newcastle Hospitals NHS Foundation Trust,COVID-19 Genomics UK (COG-UK) Consortium,Darren L Smith et al
EPI_ISL_478550,Northumbria University / South Tees Hospitals NHS Foundation Trust / North Cumbria Integrated Care NHS Foundation Trust / North Tees and Hartlepool NHS Foundation Trust / Newcastle Hospitals NHS Foundation Trust,COVID-19 Genomics UK (COG-UK) Consortium,Darren L Smith et al
EPI_ISL_488743,"NU-OMICS DNA Sequencing research facility, Northumbria University",Wellcome Sanger Institute for the COVID-19 Genomics UK Consortium,Chris Duncan et al
EPI_ISL_488674,"NU-OMICS DNA Sequencing research facility, Northumbria University",Wellcome Sanger Institute for the COVID-19 Genomics UK Consortium,Chris Duncan et al
EPI_ISL_488580,"NU-OMICS DNA Sequencing research facility, Northumbria University",Wellcome Sanger Institute for the COVID-19 Genomics UK Consortium,Chris Duncan et al
EPI_ISL_478551,Northumbria University / South Tees Hospitals NHS Foundation Trust / North Cumbria Integrated Care NHS Foundation Trust / North Tees and Hartlepool NHS Foundation Trust / Newcastle Hospitals NHS Foundation Trust,COVID-19 Genomics UK (COG-UK) Consortium,Darren L Smith et al
EPI_ISL_488519,"NU-OMICS DNA Sequencing research facility, Northumbria University",Wellcome Sanger Institute for the COVID-19 Genomics UK Consortium,Chris Duncan et al
EPI_ISL_488729,"NU-OMICS DNA Sequencing research facility, Northumbria University",Wellcome Sanger Institute for the COVID-19 Genomics UK Consortium,Chris Duncan et al
EPI_ISL_488681,"NU-OMICS DNA Sequencing research facility, Northumbria University",Wellcome Sanger Institute for the COVID-19 Genomics UK Consortium,Chris Duncan et al
EPI_ISL_478552,Northumbria University / South Tees Hospitals NHS Foundation Trust / North Cumbria Integrated Care NHS Foundation Trust / North Tees and Hartlepool NHS Foundation Trust / Newcastle Hospitals NHS Foundation Trust,COVID-19 Genomics UK (COG-UK) Consortium,Darren L Smith et al
EPI_ISL_488667,"NU-OMICS DNA Sequencing research facility, Northumbria University",Wellcome Sanger Institute for the COVID-19 Genomics UK Consortium,Chris Duncan et al
EPI_ISL_478553,Northumbria University / South Tees Hospitals NHS Foundation Trust / North Cumbria Integrated Care NHS Foundation Trust / North Tees and Hartlepool NHS Foundation Trust / Newcastle Hospitals NHS Foundation Trust,COVID-19 Genomics UK (COG-UK) Consortium,Darren L Smith et al
EPI_ISL_478554,Northumbria University / South Tees Hospitals NHS Foundation Trust / North Cumbria Integrated Care NHS Foundation Trust / North Tees and Hartlepool NHS Foundation Trust / Newcastle Hospitals NHS Foundation Trust,COVID-19 Genomics UK (COG-UK) Consortium,Darren L Smith et al
EPI_ISL_478555,Northumbria University / South Tees Hospitals NHS Foundation Trust / North Cumbria Integrated Care NHS Foundation Trust / North Tees and Hartlepool NHS Foundation Trust / Newcastle Hospitals NHS Foundation Trust,COVID-19 Genomics UK (COG-UK) Consortium,Darren L Smith et al
EPI_ISL_488714,"NU-OMICS DNA Sequencing research facility, Northumbria University",Wellcome Sanger Institute for the COVID-19 Genomics UK Consortium,Chris Duncan et al
EPI_ISL_478556,Northumbria University / South Tees Hospitals NHS Foundation Trust / North Cumbria Integrated Care NHS Foundation Trust / North Tees and Hartlepool NHS Foundation Trust / Newcastle Hospitals NHS Foundation Trust,COVID-19 Genomics UK (COG-UK) Consortium,Darren L Smith et al
EPI_ISL_478557,Northumbria University / South Tees Hospitals NHS Foundation Trust / North Cumbria Integrated Care NHS Foundation Trust / North Tees and Hartlepool NHS Foundation Trust / Newcastle Hospitals NHS Foundation Trust,COVID-19 Genomics UK (COG-UK) Consortium,Darren L Smith et al
EPI_ISL_478558,Northumbria University / South Tees Hospitals NHS Foundation Trust / North Cumbria Integrated Care NHS Foundation Trust / North Tees and Hartlepool NHS Foundation Trust / Newcastle Hospitals NHS Foundation Trust,COVID-19 Genomics UK (COG-UK) Consortium,Darren L Smith et al
EPI_ISL_478559,Northumbria University / South Tees Hospitals NHS Foundation Trust / North Cumbria Integrated Care NHS Foundation Trust / North Tees and Hartlepool NHS Foundation Trust / Newcastle Hospitals NHS Foundation Trust,COVID-19 Genomics UK (COG-UK) Consortium,Darren L Smith et al
EPI_ISL_478560,Northumbria University / South Tees Hospitals NHS Foundation Trust / North Cumbria Integrated Care NHS Foundation Trust / North Tees and Hartlepool NHS Foundation Trust / Newcastle Hospitals NHS Foundation Trust,COVID-19 Genomics UK (COG-UK) Consortium,Darren L Smith et al
EPI_ISL_488490,"NU-OMICS DNA Sequencing research facility, Northumbria University",Wellcome Sanger Institute for the COVID-19 Genomics UK Consortium,Chris Duncan et al
EPI_ISL_478561,Northumbria University / South Tees Hospitals NHS Foundation Trust / North Cumbria Integrated Care NHS Foundation Trust / North Tees and Hartlepool NHS Foundation Trust / Newcastle Hospitals NHS Foundation Trust,COVID-19 Genomics UK (COG-UK) Consortium,Darren L Smith et al
EPI_ISL_478562,Northumbria University / South Tees Hospitals NHS Foundation Trust / North Cumbria Integrated Care NHS Foundation Trust / North Tees and Hartlepool NHS Foundation Trust / Newcastle Hospitals NHS Foundation Trust,COVID-19 Genomics UK (COG-UK) Consortium,Darren L Smith et al
EPI_ISL_478563,Northumbria University / South Tees Hospitals NHS Foundation Trust / North Cumbria Integrated Care NHS Foundation Trust / North Tees and Hartlepool NHS Foundation Trust / Newcastle Hospitals NHS Foundation Trust,COVID-19 Genomics UK (COG-UK) Consortium,Darren L Smith et al
EPI_ISL_478564,Northumbria University / South Tees Hospitals NHS Foundation Trust / North Cumbria Integrated Care NHS Foundation Trust / North Tees and Hartlepool NHS Foundation Trust / Newcastle Hospitals NHS Foundation Trust,COVID-19 Genomics UK (COG-UK) Consortium,Darren L Smith et al
EPI_ISL_488611,"NU-OMICS DNA Sequencing research facility, Northumbria University",Wellcome Sanger Institute for the COVID-19 Genomics UK Consortium,Chris Duncan et al
EPI_ISL_488658,"NU-OMICS DNA Sequencing research facility, Northumbria University",Wellcome Sanger Institute for the COVID-19 Genomics UK Consortium,Chris Duncan et al
EPI_ISL_478565,Northumbria University / South Tees Hospitals NHS Foundation Trust / North Cumbria Integrated Care NHS Foundation Trust / North Tees and Hartlepool NHS Foundation Trust / Newcastle Hospitals NHS Foundation Trust,COVID-19 Genomics UK (COG-UK) Consortium,Darren L Smith et al
EPI_ISL_478566,Northumbria University / South Tees Hospitals NHS Foundation Trust / North Cumbria Integrated Care NHS Foundation Trust / North Tees and Hartlepool NHS Foundation Trust / Newcastle Hospitals NHS Foundation Trust,COVID-19 Genomics UK (COG-UK) Consortium,Darren L Smith et al
EPI_ISL_488510,"NU-OMICS DNA Sequencing research facility, Northumbria University",Wellcome Sanger Institute for the COVID-19 Genomics UK Consortium,Chris Duncan et al
EPI_ISL_478567,Northumbria University / South Tees Hospitals NHS Foundation Trust / North Cumbria Integrated Care NHS Foundation Trust / North Tees and Hartlepool NHS Foundation Trust / Newcastle Hospitals NHS Foundation Trust,COVID-19 Genomics UK (COG-UK) Consortium,Darren L Smith et al
EPI_ISL_478568,Northumbria University / South Tees Hospitals NHS Foundation Trust / North Cumbria Integrated Care NHS Foundation Trust / North Tees and Hartlepool NHS Foundation Trust / Newcastle Hospitals NHS Foundation Trust,COVID-19 Genomics UK (COG-UK) Consortium,Darren L Smith et al
EPI_ISL_478569,Northumbria University / South Tees Hospitals NHS Foundation Trust / North Cumbria Integrated Care NHS Foundation Trust / North Tees and Hartlepool NHS Foundation Trust / Newcastle Hospitals NHS Foundation Trust,COVID-19 Genomics UK (COG-UK) Consortium,Darren L Smith et al
EPI_ISL_488669,"NU-OMICS DNA Sequencing research facility, Northumbria University",Wellcome Sanger Institute for the COVID-19 Genomics UK Consortium,Chris Duncan et al
EPI_ISL_478570,Northumbria University / South Tees Hospitals NHS Foundation Trust / North Cumbria Integrated Care NHS Foundation Trust / North Tees and Hartlepool NHS Foundation Trust / Newcastle Hospitals NHS Foundation Trust,COVID-19 Genomics UK (COG-UK) Consortium,Darren L Smith et al
EPI_ISL_488725,"NU-OMICS DNA Sequencing research facility, Northumbria University",Wellcome Sanger Institute for the COVID-19 Genomics UK Consortium,Chris Duncan et al
EPI_ISL_488600,"NU-OMICS DNA Sequencing research facility, Northumbria University",Wellcome Sanger Institute for the COVID-19 Genomics UK Consortium,Chris Duncan et al
EPI_ISL_478571,Northumbria University / South Tees Hospitals NHS Foundation Trust / North Cumbria Integrated Care NHS Foundation Trust / North Tees and Hartlepool NHS Foundation Trust / Newcastle Hospitals NHS Foundation Trust,COVID-19 Genomics UK (COG-UK) Consortium,Darren L Smith et al
EPI_ISL_478572,Northumbria University / South Tees Hospitals NHS Foundation Trust / North Cumbria Integrated Care NHS Foundation Trust / North Tees and Hartlepool NHS Foundation Trust / Newcastle Hospitals NHS Foundation Trust,COVID-19 Genomics UK (COG-UK) Consortium,Darren L Smith et al
EPI_ISL_478573,Northumbria University / South Tees Hospitals NHS Foundation Trust / North Cumbria Integrated Care NHS Foundation Trust / North Tees and Hartlepool NHS Foundation Trust / Newcastle Hospitals NHS Foundation Trust,COVID-19 Genomics UK (COG-UK) Consortium,Darren L Smith et al
EPI_ISL_488475,"NU-OMICS DNA Sequencing research facility, Northumbria University",Wellcome Sanger Institute for the COVID-19 Genomics UK Consortium,Chris Duncan et al
EPI_ISL_488666,"NU-OMICS DNA Sequencing research facility, Northumbria University",Wellcome Sanger Institute for the COVID-19 Genomics UK Consortium,Chris Duncan et al
EPI_ISL_488701,"NU-OMICS DNA Sequencing research facility, Northumbria University",Wellcome Sanger Institute for the COVID-19 Genomics UK Consortium,Chris Duncan et al
EPI_ISL_488470,"NU-OMICS DNA Sequencing research facility, Northumbria University",Wellcome Sanger Institute for the COVID-19 Genomics UK Consortium,Chris Duncan et al
EPI_ISL_488657,"NU-OMICS DNA Sequencing research facility, Northumbria University",Wellcome Sanger Institute for the COVID-19 Genomics UK Consortium,Chris Duncan et al
EPI_ISL_478574,Northumbria University / South Tees Hospitals NHS Foundation Trust / North Cumbria Integrated Care NHS Foundation Trust / North Tees and Hartlepool NHS Foundation Trust / Newcastle Hospitals NHS Foundation Trust,COVID-19 Genomics UK (COG-UK) Consortium,Darren L Smith et al
EPI_ISL_478575,Northumbria University / South Tees Hospitals NHS Foundation Trust / North Cumbria Integrated Care NHS Foundation Trust / North Tees and Hartlepool NHS Foundation Trust / Newcastle Hospitals NHS Foundation Trust,COVID-19 Genomics UK (COG-UK) Consortium,Darren L Smith et al
EPI_ISL_488602,"NU-OMICS DNA Sequencing research facility, Northumbria University",Wellcome Sanger Institute for the COVID-19 Genomics UK Consortium,Chris Duncan et al
EPI_ISL_478576,Northumbria University / South Tees Hospitals NHS Foundation Trust / North Cumbria Integrated Care NHS Foundation Trust / North Tees and Hartlepool NHS Foundation Trust / Newcastle Hospitals NHS Foundation Trust,COVID-19 Genomics UK (COG-UK) Consortium,Darren L Smith et al
EPI_ISL_488483,"NU-OMICS DNA Sequencing research facility, Northumbria University",Wellcome Sanger Institute for the COVID-19 Genomics UK Consortium,Chris Duncan et al
EPI_ISL_478577,Northumbria University / South Tees Hospitals NHS Foundation Trust / North Cumbria Integrated Care NHS Foundation Trust / North Tees and Hartlepool NHS Foundation Trust / Newcastle Hospitals NHS Foundation Trust,COVID-19 Genomics UK (COG-UK) Consortium,Darren L Smith et al
EPI_ISL_488525,"NU-OMICS DNA Sequencing research facility, Northumbria University",Wellcome Sanger Institute for the COVID-19 Genomics UK Consortium,Chris Duncan et al
EPI_ISL_478578,Northumbria University / South Tees Hospitals NHS Foundation Trust / North Cumbria Integrated Care NHS Foundation Trust / North Tees and Hartlepool NHS Foundation Trust / Newcastle Hospitals NHS Foundation Trust,COVID-19 Genomics UK (COG-UK) Consortium,Darren L Smith et al
EPI_ISL_478579,Northumbria University / South Tees Hospitals NHS Foundation Trust / North Cumbria Integrated Care NHS Foundation Trust / North Tees and Hartlepool NHS Foundation Trust / Newcastle Hospitals NHS Foundation Trust,COVID-19 Genomics UK (COG-UK) Consortium,Darren L Smith et al
EPI_ISL_488675,"NU-OMICS DNA Sequencing research facility, Northumbria University",Wellcome Sanger Institute for the COVID-19 Genomics UK Consortium,Chris Duncan et al
EPI_ISL_478580,Northumbria University / South Tees Hospitals NHS Foundation Trust / North Cumbria Integrated Care NHS Foundation Trust / North Tees and Hartlepool NHS Foundation Trust / Newcastle Hospitals NHS Foundation Trust,COVID-19 Genomics UK (COG-UK) Consortium,Darren L Smith et al
EPI_ISL_478581,Northumbria University / South Tees Hospitals NHS Foundation Trust / North Cumbria Integrated Care NHS Foundation Trust / North Tees and Hartlepool NHS Foundation Trust / Newcastle Hospitals NHS Foundation Trust,COVID-19 Genomics UK (COG-UK) Consortium,Darren L Smith et al
EPI_ISL_478582,Northumbria University / South Tees Hospitals NHS Foundation Trust / North Cumbria Integrated Care NHS Foundation Trust / North Tees and Hartlepool NHS Foundation Trust / Newcastle Hospitals NHS Foundation Trust,COVID-19 Genomics UK (COG-UK) Consortium,Darren L Smith et al
EPI_ISL_478583,Northumbria University / South Tees Hospitals NHS Foundation Trust / North Cumbria Integrated Care NHS Foundation Trust / North Tees and Hartlepool NHS Foundation Trust / Newcastle Hospitals NHS Foundation Trust,COVID-19 Genomics UK (COG-UK) Consortium,Darren L Smith et al
EPI_ISL_478584,Northumbria University / South Tees Hospitals NHS Foundation Trust / North Cumbria Integrated Care NHS Foundation Trust / North Tees and Hartlepool NHS Foundation Trust / Newcastle Hospitals NHS Foundation Trust,COVID-19 Genomics UK (COG-UK) Consortium,Darren L Smith et al
EPI_ISL_488715,"NU-OMICS DNA Sequencing research facility, Northumbria University",Wellcome Sanger Institute for the COVID-19 Genomics UK Consortium,Chris Duncan et al
EPI_ISL_478585,Northumbria University / South Tees Hospitals NHS Foundation Trust / North Cumbria Integrated Care NHS Foundation Trust / North Tees and Hartlepool NHS Foundation Trust / Newcastle Hospitals NHS Foundation Trust,COVID-19 Genomics UK (COG-UK) Consortium,Darren L Smith et al
EPI_ISL_488664,"NU-OMICS DNA Sequencing research facility, Northumbria University",Wellcome Sanger Institute for the COVID-19 Genomics UK Consortium,Chris Duncan et al
EPI_ISL_478586,Northumbria University / South Tees Hospitals NHS Foundation Trust / North Cumbria Integrated Care NHS Foundation Trust / North Tees and Hartlepool NHS Foundation Trust / Newcastle Hospitals NHS Foundation Trust,COVID-19 Genomics UK (COG-UK) Consortium,Darren L Smith et al
EPI_ISL_478587,Northumbria University / South Tees Hospitals NHS Foundation Trust / North Cumbria Integrated Care NHS Foundation Trust / North Tees and Hartlepool NHS Foundation Trust / Newcastle Hospitals NHS Foundation Trust,COVID-19 Genomics UK (COG-UK) Consortium,Darren L Smith et al
EPI_ISL_478588,Northumbria University / South Tees Hospitals NHS Foundation Trust / North Cumbria Integrated Care NHS Foundation Trust / North Tees and Hartlepool NHS Foundation Trust / Newcastle Hospitals NHS Foundation Trust,COVID-19 Genomics UK (COG-UK) Consortium,Darren L Smith et al
EPI_ISL_488511,"NU-OMICS DNA Sequencing research facility, Northumbria University",Wellcome Sanger Institute for the COVID-19 Genomics UK Consortium,Chris Duncan et al
EPI_ISL_478589,Northumbria University / South Tees Hospitals NHS Foundation Trust / North Cumbria Integrated Care NHS Foundation Trust / North Tees and Hartlepool NHS Foundation Trust / Newcastle Hospitals NHS Foundation Trust,COVID-19 Genomics UK (COG-UK) Consortium,Darren L Smith et al
EPI_ISL_478590,Northumbria University / South Tees Hospitals NHS Foundation Trust / North Cumbria Integrated Care NHS Foundation Trust / North Tees and Hartlepool NHS Foundation Trust / Newcastle Hospitals NHS Foundation Trust,COVID-19 Genomics UK (COG-UK) Consortium,Darren L Smith et al
EPI_ISL_488512,"NU-OMICS DNA Sequencing research facility, Northumbria University",Wellcome Sanger Institute for the COVID-19 Genomics UK Consortium,Chris Duncan et al
EPI_ISL_478591,Northumbria University / South Tees Hospitals NHS Foundation Trust / North Cumbria Integrated Care NHS Foundation Trust / North Tees and Hartlepool NHS Foundation Trust / Newcastle Hospitals NHS Foundation Trust,COVID-19 Genomics UK (COG-UK) Consortium,Darren L Smith et al
EPI_ISL_478592,Northumbria University / South Tees Hospitals NHS Foundation Trust / North Cumbria Integrated Care NHS Foundation Trust / North Tees and Hartlepool NHS Foundation Trust / Newcastle Hospitals NHS Foundation Trust,COVID-19 Genomics UK (COG-UK) Consortium,Darren L Smith et al
EPI_ISL_478593,Northumbria University / South Tees Hospitals NHS Foundation Trust / North Cumbria Integrated Care NHS Foundation Trust / North Tees and Hartlepool NHS Foundation Trust / Newcastle Hospitals NHS Foundation Trust,COVID-19 Genomics UK (COG-UK) Consortium,Darren L Smith et al
EPI_ISL_478594,Northumbria University / South Tees Hospitals NHS Foundation Trust / North Cumbria Integrated Care NHS Foundation Trust / North Tees and Hartlepool NHS Foundation Trust / Newcastle Hospitals NHS Foundation Trust,COVID-19 Genomics UK (COG-UK) Consortium,Darren L Smith et al
EPI_ISL_478595,Northumbria University / South Tees Hospitals NHS Foundation Trust / North Cumbria Integrated Care NHS Foundation Trust / North Tees and Hartlepool NHS Foundation Trust / Newcastle Hospitals NHS Foundation Trust,COVID-19 Genomics UK (COG-UK) Consortium,Darren L Smith et al
EPI_ISL_488574,"NU-OMICS DNA Sequencing research facility, Northumbria University",Wellcome Sanger Institute for the COVID-19 Genomics UK Consortium,Chris Duncan et al
EPI_ISL_488538,"NU-OMICS DNA Sequencing research facility, Northumbria University",Wellcome Sanger Institute for the COVID-19 Genomics UK Consortium,Chris Duncan et al
EPI_ISL_478596,Northumbria University / South Tees Hospitals NHS Foundation Trust / North Cumbria Integrated Care NHS Foundation Trust / North Tees and Hartlepool NHS Foundation Trust / Newcastle Hospitals NHS Foundation Trust,COVID-19 Genomics UK (COG-UK) Consortium,Darren L Smith et al
EPI_ISL_457303,Northumbria University / South Tees Hospitals NHS Foundation Trust / North Cumbria Integrated Care NHS Foundation Trust / North Tees and Hartlepool NHS Foundation Trust / Newcastle Hospitals NHS Foundation Trust,COVID-19 Genomics UK (COG-UK) Consortium,Darren L Smith et al
EPI_ISL_469805,"NU-OMICS DNA Sequencing research facility, Northumbria University",Wellcome Sanger Institute for the COVID-19 Genomics UK Consortium,Chris Duncan et al
EPI_ISL_461791,Northumbria University / South Tees Hospitals NHS Foundation Trust / North Cumbria Integrated Care NHS Foundation Trust / North Tees and Hartlepool NHS Foundation Trust / Newcastle Hospitals NHS Foundation Trust,COVID-19 Genomics UK (COG-UK) Consortium,Darren L Smith et al
EPI_ISL_461792,Northumbria University / South Tees Hospitals NHS Foundation Trust / North Cumbria Integrated Care NHS Foundation Trust / North Tees and Hartlepool NHS Foundation Trust / Newcastle Hospitals NHS Foundation Trust,COVID-19 Genomics UK (COG-UK) Consortium,Darren L Smith et al
EPI_ISL_461793,Northumbria University / South Tees Hospitals NHS Foundation Trust / North Cumbria Integrated Care NHS Foundation Trust / North Tees and Hartlepool NHS Foundation Trust / Newcastle Hospitals NHS Foundation Trust,COVID-19 Genomics UK (COG-UK) Consortium,Darren L Smith et al
EPI_ISL_461794,Northumbria University / South Tees Hospitals NHS Foundation Trust / North Cumbria Integrated Care NHS Foundation Trust / North Tees and Hartlepool NHS Foundation Trust / Newcastle Hospitals NHS Foundation Trust,COVID-19 Genomics UK (COG-UK) Consortium,Darren L Smith et al
EPI_ISL_453486,Northumbria University / South Tees Hospitals NHS Foundation Trust / North Cumbria Integrated Care NHS Foundation Trust / North Tees and Hartlepool NHS Foundation Trust / Newcastle Hospitals NHS Foundation Trust,COVID-19 Genomics UK (COG-UK) Consortium,Darren L Smith et al
EPI_ISL_458639,"NU-OMICS DNA Sequencing research facility, Northumbria University",Wellcome Sanger Institute for the COVID-19 Genomics UK Consortium,Chris Duncan et al
EPI_ISL_458666,"NU-OMICS DNA Sequencing research facility, Northumbria University",Wellcome Sanger Institute for the COVID-19 Genomics UK Consortium,Chris Duncan et al
EPI_ISL_458625,"NU-OMICS DNA Sequencing research facility, Northumbria University",Wellcome Sanger Institute for the COVID-19 Genomics UK Consortium,Chris Duncan et al
EPI_ISL_453487,Northumbria University / South Tees Hospitals NHS Foundation Trust / North Cumbria Integrated Care NHS Foundation Trust / North Tees and Hartlepool NHS Foundation Trust / Newcastle Hospitals NHS Foundation Trust,COVID-19 Genomics UK (COG-UK) Consortium,Darren L Smith et al
EPI_ISL_453488,Northumbria University / South Tees Hospitals NHS Foundation Trust / North Cumbria Integrated Care NHS Foundation Trust / North Tees and Hartlepool NHS Foundation Trust / Newcastle Hospitals NHS Foundation Trust,COVID-19 Genomics UK (COG-UK) Consortium,Darren L Smith et al
EPI_ISL_458669,"NU-OMICS DNA Sequencing research facility, Northumbria University",Wellcome Sanger Institute for the COVID-19 Genomics UK Consortium,Chris Duncan et al
EPI_ISL_458591,"NU-OMICS DNA Sequencing research facility, Northumbria University",Wellcome Sanger Institute for the COVID-19 Genomics UK Consortium,Chris Duncan et al
EPI_ISL_458631,"NU-OMICS DNA Sequencing research facility, Northumbria University",Wellcome Sanger Institute for the COVID-19 Genomics UK Consortium,Chris Duncan et al
EPI_ISL_453489,Northumbria University / South Tees Hospitals NHS Foundation Trust / North Cumbria Integrated Care NHS Foundation Trust / North Tees and Hartlepool NHS Foundation Trust / Newcastle Hospitals NHS Foundation Trust,COVID-19 Genomics UK (COG-UK) Consortium,Darren L Smith et al
EPI_ISL_458704,"NU-OMICS DNA Sequencing research facility, Northumbria University",Wellcome Sanger Institute for the COVID-19 Genomics UK Consortium,Chris Duncan et al
EPI_ISL_458654,"NU-OMICS DNA Sequencing research facility, Northumbria University",Wellcome Sanger Institute for the COVID-19 Genomics UK Consortium,Chris Duncan et al
EPI_ISL_458642,"NU-OMICS DNA Sequencing research facility, Northumbria University",Wellcome Sanger Institute for the COVID-19 Genomics UK Consortium,Chris Duncan et al
EPI_ISL_458602,"NU-OMICS DNA Sequencing research facility, Northumbria University",Wellcome Sanger Institute for the COVID-19 Genomics UK Consortium,Chris Duncan et al
EPI_ISL_453490,Northumbria University / South Tees Hospitals NHS Foundation Trust / North Cumbria Integrated Care NHS Foundation Trust / North Tees and Hartlepool NHS Foundation Trust / Newcastle Hospitals NHS Foundation Trust,COVID-19 Genomics UK (COG-UK) Consortium,Darren L Smith et al
EPI_ISL_458650,"NU-OMICS DNA Sequencing research facility, Northumbria University",Wellcome Sanger Institute for the COVID-19 Genomics UK Consortium,Chris Duncan et al
EPI_ISL_453491,Northumbria University / South Tees Hospitals NHS Foundation Trust / North Cumbria Integrated Care NHS Foundation Trust / North Tees and Hartlepool NHS Foundation Trust / Newcastle Hospitals NHS Foundation Trust,COVID-19 Genomics UK (COG-UK) Consortium,Darren L Smith et al
EPI_ISL_458705,"NU-OMICS DNA Sequencing research facility, Northumbria University",Wellcome Sanger Institute for the COVID-19 Genomics UK Consortium,Chris Duncan et al
EPI_ISL_458603,"NU-OMICS DNA Sequencing research facility, Northumbria University",Wellcome Sanger Institute for the COVID-19 Genomics UK Consortium,Chris Duncan et al
EPI_ISL_453492,Northumbria University / South Tees Hospitals NHS Foundation Trust / North Cumbria Integrated Care NHS Foundation Trust / North Tees and Hartlepool NHS Foundation Trust / Newcastle Hospitals NHS Foundation Trust,COVID-19 Genomics UK (COG-UK) Consortium,Darren L Smith et al
EPI_ISL_453493,Northumbria University / South Tees Hospitals NHS Foundation Trust / North Cumbria Integrated Care NHS Foundation Trust / North Tees and Hartlepool NHS Foundation Trust / Newcastle Hospitals NHS Foundation Trust,COVID-19 Genomics UK (COG-UK) Consortium,Darren L Smith et al
EPI_ISL_453495,Northumbria University / South Tees Hospitals NHS Foundation Trust / North Cumbria Integrated Care NHS Foundation Trust / North Tees and Hartlepool NHS Foundation Trust / Newcastle Hospitals NHS Foundation Trust,COVID-19 Genomics UK (COG-UK) Consortium,Darren L Smith et al
EPI_ISL_458579,"NU-OMICS DNA Sequencing research facility, Northumbria University",Wellcome Sanger Institute for the COVID-19 Genomics UK Consortium,Chris Duncan et al
EPI_ISL_458659,"NU-OMICS DNA Sequencing research facility, Northumbria University",Wellcome Sanger Institute for the COVID-19 Genomics UK Consortium,Chris Duncan et al
EPI_ISL_458580,"NU-OMICS DNA Sequencing research facility, Northumbria University",Wellcome Sanger Institute for the COVID-19 Genomics UK Consortium,Chris Duncan et al
EPI_ISL_458619,"NU-OMICS DNA Sequencing research facility, Northumbria University",Wellcome Sanger Institute for the COVID-19 Genomics UK Consortium,Chris Duncan et al
EPI_ISL_458700,"NU-OMICS DNA Sequencing research facility, Northumbria University",Wellcome Sanger Institute for the COVID-19 Genomics UK Consortium,Chris Duncan et al
EPI_ISL_458684,"NU-OMICS DNA Sequencing research facility, Northumbria University",Wellcome Sanger Institute for the COVID-19 Genomics UK Consortium,Chris Duncan et al
EPI_ISL_458653,"NU-OMICS DNA Sequencing research facility, Northumbria University",Wellcome Sanger Institute for the COVID-19 Genomics UK Consortium,Chris Duncan et al
EPI_ISL_453496,Northumbria University / South Tees Hospitals NHS Foundation Trust / North Cumbria Integrated Care NHS Foundation Trust / North Tees and Hartlepool NHS Foundation Trust / Newcastle Hospitals NHS Foundation Trust,COVID-19 Genomics UK (COG-UK) Consortium,Darren L Smith et al
EPI_ISL_458668,"NU-OMICS DNA Sequencing research facility, Northumbria University",Wellcome Sanger Institute for the COVID-19 Genomics UK Consortium,Chris Duncan et al
EPI_ISL_458622,"NU-OMICS DNA Sequencing research facility, Northumbria University",Wellcome Sanger Institute for the COVID-19 Genomics UK Consortium,Chris Duncan et al
EPI_ISL_458638,"NU-OMICS DNA Sequencing research facility, Northumbria University",Wellcome Sanger Institute for the COVID-19 Genomics UK Consortium,Chris Duncan et al
EPI_ISL_458628,"NU-OMICS DNA Sequencing research facility, Northumbria University",Wellcome Sanger Institute for the COVID-19 Genomics UK Consortium,Chris Duncan et al
EPI_ISL_458607,"NU-OMICS DNA Sequencing research facility, Northumbria University",Wellcome Sanger Institute for the COVID-19 Genomics UK Consortium,Chris Duncan et al
EPI_ISL_458604,"NU-OMICS DNA Sequencing research facility, Northumbria University",Wellcome Sanger Institute for the COVID-19 Genomics UK Consortium,Chris Duncan et al
EPI_ISL_458696,"NU-OMICS DNA Sequencing research facility, Northumbria University",Wellcome Sanger Institute for the COVID-19 Genomics UK Consortium,Chris Duncan et al
EPI_ISL_458636,"NU-OMICS DNA Sequencing research facility, Northumbria University",Wellcome Sanger Institute for the COVID-19 Genomics UK Consortium,Chris Duncan et al
EPI_ISL_458651,"NU-OMICS DNA Sequencing research facility, Northumbria University",Wellcome Sanger Institute for the COVID-19 Genomics UK Consortium,Chris Duncan et al
EPI_ISL_458690,"NU-OMICS DNA Sequencing research facility, Northumbria University",Wellcome Sanger Institute for the COVID-19 Genomics UK Consortium,Chris Duncan et al
EPI_ISL_458623,"NU-OMICS DNA Sequencing research facility, Northumbria University",Wellcome Sanger Institute for the COVID-19 Genomics UK Consortium,Chris Duncan et al
EPI_ISL_458641,"NU-OMICS DNA Sequencing research facility, Northumbria University",Wellcome Sanger Institute for the COVID-19 Genomics UK Consortium,Chris Duncan et al
EPI_ISL_458708,"NU-OMICS DNA Sequencing research facility, Northumbria University",Wellcome Sanger Institute for the COVID-19 Genomics UK Consortium,Chris Duncan et al
EPI_ISL_458621,"NU-OMICS DNA Sequencing research facility, Northumbria University",Wellcome Sanger Institute for the COVID-19 Genomics UK Consortium,Chris Duncan et al
EPI_ISL_458613,"NU-OMICS DNA Sequencing research facility, Northumbria University",Wellcome Sanger Institute for the COVID-19 Genomics UK Consortium,Chris Duncan et al
EPI_ISL_458709,"NU-OMICS DNA Sequencing research facility, Northumbria University",Wellcome Sanger Institute for the COVID-19 Genomics UK Consortium,Chris Duncan et al
EPI_ISL_458660,"NU-OMICS DNA Sequencing research facility, Northumbria University",Wellcome Sanger Institute for the COVID-19 Genomics UK Consortium,Chris Duncan et al
EPI_ISL_453497,Northumbria University / South Tees Hospitals NHS Foundation Trust / North Cumbria Integrated Care NHS Foundation Trust / North Tees and Hartlepool NHS Foundation Trust / Newcastle Hospitals NHS Foundation Trust,COVID-19 Genomics UK (COG-UK) Consortium,Darren L Smith et al
EPI_ISL_458686,"NU-OMICS DNA Sequencing research facility, Northumbria University",Wellcome Sanger Institute for the COVID-19 Genomics UK Consortium,Chris Duncan et al
EPI_ISL_458688,"NU-OMICS DNA Sequencing research facility, Northumbria University",Wellcome Sanger Institute for the COVID-19 Genomics UK Consortium,Chris Duncan et al
EPI_ISL_458694,"NU-OMICS DNA Sequencing research facility, Northumbria University",Wellcome Sanger Institute for the COVID-19 Genomics UK Consortium,Chris Duncan et al
EPI_ISL_458614,"NU-OMICS DNA Sequencing research facility, Northumbria University",Wellcome Sanger Institute for the COVID-19 Genomics UK Consortium,Chris Duncan et al
EPI_ISL_458678,"NU-OMICS DNA Sequencing research facility, Northumbria University",Wellcome Sanger Institute for the COVID-19 Genomics UK Consortium,Chris Duncan et al
EPI_ISL_458687,"NU-OMICS DNA Sequencing research facility, Northumbria University",Wellcome Sanger Institute for the COVID-19 Genomics UK Consortium,Chris Duncan et al
EPI_ISL_458592,"NU-OMICS DNA Sequencing research facility, Northumbria University",Wellcome Sanger Institute for the COVID-19 Genomics UK Consortium,Chris Duncan et al
EPI_ISL_458698,"NU-OMICS DNA Sequencing research facility, Northumbria University",Wellcome Sanger Institute for the COVID-19 Genomics UK Consortium,Chris Duncan et al
EPI_ISL_458601,"NU-OMICS DNA Sequencing research facility, Northumbria University",Wellcome Sanger Institute for the COVID-19 Genomics UK Consortium,Chris Duncan et al
EPI_ISL_458677,"NU-OMICS DNA Sequencing research facility, Northumbria University",Wellcome Sanger Institute for the COVID-19 Genomics UK Consortium,Chris Duncan et al
EPI_ISL_458584,"NU-OMICS DNA Sequencing research facility, Northumbria University",Wellcome Sanger Institute for the COVID-19 Genomics UK Consortium,Chris Duncan et al
EPI_ISL_458617,"NU-OMICS DNA Sequencing research facility, Northumbria University",Wellcome Sanger Institute for the COVID-19 Genomics UK Consortium,Chris Duncan et al
EPI_ISL_458707,"NU-OMICS DNA Sequencing research facility, Northumbria University",Wellcome Sanger Institute for the COVID-19 Genomics UK Consortium,Chris Duncan et al
EPI_ISL_458583,"NU-OMICS DNA Sequencing research facility, Northumbria University",Wellcome Sanger Institute for the COVID-19 Genomics UK Consortium,Chris Duncan et al
EPI_ISL_458652,"NU-OMICS DNA Sequencing research facility, Northumbria University",Wellcome Sanger Institute for the COVID-19 Genomics UK Consortium,Chris Duncan et al
EPI_ISL_458618,"NU-OMICS DNA Sequencing research facility, Northumbria University",Wellcome Sanger Institute for the COVID-19 Genomics UK Consortium,Chris Duncan et al
EPI_ISL_453499,Northumbria University / South Tees Hospitals NHS Foundation Trust / North Cumbria Integrated Care NHS Foundation Trust / North Tees and Hartlepool NHS Foundation Trust / Newcastle Hospitals NHS Foundation Trust,COVID-19 Genomics UK (COG-UK) Consortium,Darren L Smith et al
EPI_ISL_458661,"NU-OMICS DNA Sequencing research facility, Northumbria University",Wellcome Sanger Institute for the COVID-19 Genomics UK Consortium,Chris Duncan et al
EPI_ISL_458611,"NU-OMICS DNA Sequencing research facility, Northumbria University",Wellcome Sanger Institute for the COVID-19 Genomics UK Consortium,Chris Duncan et al
EPI_ISL_458670,"NU-OMICS DNA Sequencing research facility, Northumbria University",Wellcome Sanger Institute for the COVID-19 Genomics UK Consortium,Chris Duncan et al
EPI_ISL_458640,"NU-OMICS DNA Sequencing research facility, Northumbria University",Wellcome Sanger Institute for the COVID-19 Genomics UK Consortium,Chris Duncan et al
EPI_ISL_458644,"NU-OMICS DNA Sequencing research facility, Northumbria University",Wellcome Sanger Institute for the COVID-19 Genomics UK Consortium,Chris Duncan et al
EPI_ISL_458715,"NU-OMICS DNA Sequencing research facility, Northumbria University",Wellcome Sanger Institute for the COVID-19 Genomics UK Consortium,Chris Duncan et al
EPI_ISL_453500,Northumbria University / South Tees Hospitals NHS Foundation Trust / North Cumbria Integrated Care NHS Foundation Trust / North Tees and Hartlepool NHS Foundation Trust / Newcastle Hospitals NHS Foundation Trust,COVID-19 Genomics UK (COG-UK) Consortium,Darren L Smith et al
EPI_ISL_458600,"NU-OMICS DNA Sequencing research facility, Northumbria University",Wellcome Sanger Institute for the COVID-19 Genomics UK Consortium,Chris Duncan et al
EPI_ISL_458588,"NU-OMICS DNA Sequencing research facility, Northumbria University",Wellcome Sanger Institute for the COVID-19 Genomics UK Consortium,Chris Duncan et al
EPI_ISL_458713,"NU-OMICS DNA Sequencing research facility, Northumbria University",Wellcome Sanger Institute for the COVID-19 Genomics UK Consortium,Chris Duncan et al
EPI_ISL_458615,"NU-OMICS DNA Sequencing research facility, Northumbria University",Wellcome Sanger Institute for the COVID-19 Genomics UK Consortium,Chris Duncan et al
EPI_ISL_458663,"NU-OMICS DNA Sequencing research facility, Northumbria University",Wellcome Sanger Institute for the COVID-19 Genomics UK Consortium,Chris Duncan et al
EPI_ISL_458710,"NU-OMICS DNA Sequencing research facility, Northumbria University",Wellcome Sanger Institute for the COVID-19 Genomics UK Consortium,Chris Duncan et al
EPI_ISL_458703,"NU-OMICS DNA Sequencing research facility, Northumbria University",Wellcome Sanger Institute for the COVID-19 Genomics UK Consortium,Chris Duncan et al
EPI_ISL_458674,"NU-OMICS DNA Sequencing research facility, Northumbria University",Wellcome Sanger Institute for the COVID-19 Genomics UK Consortium,Chris Duncan et al
EPI_ISL_458693,"NU-OMICS DNA Sequencing research facility, Northumbria University",Wellcome Sanger Institute for the COVID-19 Genomics UK Consortium,Chris Duncan et al
EPI_ISL_458685,"NU-OMICS DNA Sequencing research facility, Northumbria University",Wellcome Sanger Institute for the COVID-19 Genomics UK Consortium,Chris Duncan et al
EPI_ISL_458711,"NU-OMICS DNA Sequencing research facility, Northumbria University",Wellcome Sanger Institute for the COVID-19 Genomics UK Consortium,Chris Duncan et al
EPI_ISL_458699,"NU-OMICS DNA Sequencing research facility, Northumbria University",Wellcome Sanger Institute for the COVID-19 Genomics UK Consortium,Chris Duncan et al
EPI_ISL_458701,"NU-OMICS DNA Sequencing research facility, Northumbria University",Wellcome Sanger Institute for the COVID-19 Genomics UK Consortium,Chris Duncan et al
EPI_ISL_458612,"NU-OMICS DNA Sequencing research facility, Northumbria University",Wellcome Sanger Institute for the COVID-19 Genomics UK Consortium,Chris Duncan et al
EPI_ISL_458717,"NU-OMICS DNA Sequencing research facility, Northumbria University",Wellcome Sanger Institute for the COVID-19 Genomics UK Consortium,Chris Duncan et al
EPI_ISL_458595,"NU-OMICS DNA Sequencing research facility, Northumbria University",Wellcome Sanger Institute for the COVID-19 Genomics UK Consortium,Chris Duncan et al
EPI_ISL_458606,"NU-OMICS DNA Sequencing research facility, Northumbria University",Wellcome Sanger Institute for the COVID-19 Genomics UK Consortium,Chris Duncan et al
EPI_ISL_458667,"NU-OMICS DNA Sequencing research facility, Northumbria University",Wellcome Sanger Institute for the COVID-19 Genomics UK Consortium,Chris Duncan et al
EPI_ISL_458697,"NU-OMICS DNA Sequencing research facility, Northumbria University",Wellcome Sanger Institute for the COVID-19 Genomics UK Consortium,Chris Duncan et al
EPI_ISL_458609,"NU-OMICS DNA Sequencing research facility, Northumbria University",Wellcome Sanger Institute for the COVID-19 Genomics UK Consortium,Chris Duncan et al
EPI_ISL_458691,"NU-OMICS DNA Sequencing research facility, Northumbria University",Wellcome Sanger Institute for the COVID-19 Genomics UK Consortium,Chris Duncan et al
EPI_ISL_458682,"NU-OMICS DNA Sequencing research facility, Northumbria University",Wellcome Sanger Institute for the COVID-19 Genomics UK Consortium,Chris Duncan et al
EPI_ISL_458645,"NU-OMICS DNA Sequencing research facility, Northumbria University",Wellcome Sanger Institute for the COVID-19 Genomics UK Consortium,Chris Duncan et al
EPI_ISL_458626,"NU-OMICS DNA Sequencing research facility, Northumbria University",Wellcome Sanger Institute for the COVID-19 Genomics UK Consortium,Chris Duncan et al
EPI_ISL_458662,"NU-OMICS DNA Sequencing research facility, Northumbria University",Wellcome Sanger Institute for the COVID-19 Genomics UK Consortium,Chris Duncan et al
EPI_ISL_453502,Northumbria University / South Tees Hospitals NHS Foundation Trust / North Cumbria Integrated Care NHS Foundation Trust / North Tees and Hartlepool NHS Foundation Trust / Newcastle Hospitals NHS Foundation Trust,COVID-19 Genomics UK (COG-UK) Consortium,Darren L Smith et al
EPI_ISL_453503,Northumbria University / South Tees Hospitals NHS Foundation Trust / North Cumbria Integrated Care NHS Foundation Trust / North Tees and Hartlepool NHS Foundation Trust / Newcastle Hospitals NHS Foundation Trust,COVID-19 Genomics UK (COG-UK) Consortium,Darren L Smith et al
EPI_ISL_458597,"NU-OMICS DNA Sequencing research facility, Northumbria University",Wellcome Sanger Institute for the COVID-19 Genomics UK Consortium,Chris Duncan et al
EPI_ISL_458718,"NU-OMICS DNA Sequencing research facility, Northumbria University",Wellcome Sanger Institute for the COVID-19 Genomics UK Consortium,Chris Duncan et al
EPI_ISL_458646,"NU-OMICS DNA Sequencing research facility, Northumbria University",Wellcome Sanger Institute for the COVID-19 Genomics UK Consortium,Chris Duncan et al
EPI_ISL_458634,"NU-OMICS DNA Sequencing research facility, Northumbria University",Wellcome Sanger Institute for the COVID-19 Genomics UK Consortium,Chris Duncan et al
EPI_ISL_458680,"NU-OMICS DNA Sequencing research facility, Northumbria University",Wellcome Sanger Institute for the COVID-19 Genomics UK Consortium,Chris Duncan et al
EPI_ISL_458657,"NU-OMICS DNA Sequencing research facility, Northumbria University",Wellcome Sanger Institute for the COVID-19 Genomics UK Consortium,Chris Duncan et al
EPI_ISL_458633,"NU-OMICS DNA Sequencing research facility, Northumbria University",Wellcome Sanger Institute for the COVID-19 Genomics UK Consortium,Chris Duncan et al
EPI_ISL_458596,"NU-OMICS DNA Sequencing research facility, Northumbria University",Wellcome Sanger Institute for the COVID-19 Genomics UK Consortium,Chris Duncan et al
EPI_ISL_458632,"NU-OMICS DNA Sequencing research facility, Northumbria University",Wellcome Sanger Institute for the COVID-19 Genomics UK Consortium,Chris Duncan et al
EPI_ISL_458593,"NU-OMICS DNA Sequencing research facility, Northumbria University",Wellcome Sanger Institute for the COVID-19 Genomics UK Consortium,Chris Duncan et al
EPI_ISL_453504,Northumbria University / South Tees Hospitals NHS Foundation Trust / North Cumbria Integrated Care NHS Foundation Trust / North Tees and Hartlepool NHS Foundation Trust / Newcastle Hospitals NHS Foundation Trust,COVID-19 Genomics UK (COG-UK) Consortium,Darren L Smith et al
EPI_ISL_458620,"NU-OMICS DNA Sequencing research facility, Northumbria University",Wellcome Sanger Institute for the COVID-19 Genomics UK Consortium,Chris Duncan et al
EPI_ISL_458630,"NU-OMICS DNA Sequencing research facility, Northumbria University",Wellcome Sanger Institute for the COVID-19 Genomics UK Consortium,Chris Duncan et al
EPI_ISL_458673,"NU-OMICS DNA Sequencing research facility, Northumbria University",Wellcome Sanger Institute for the COVID-19 Genomics UK Consortium,Chris Duncan et al
EPI_ISL_458664,"NU-OMICS DNA Sequencing research facility, Northumbria University",Wellcome Sanger Institute for the COVID-19 Genomics UK Consortium,Chris Duncan et al
EPI_ISL_458706,"NU-OMICS DNA Sequencing research facility, Northumbria University",Wellcome Sanger Institute for the COVID-19 Genomics UK Consortium,Chris Duncan et al
EPI_ISL_458683,"NU-OMICS DNA Sequencing research facility, Northumbria University",Wellcome Sanger Institute for the COVID-19 Genomics UK Consortium,Chris Duncan et al
EPI_ISL_458658,"NU-OMICS DNA Sequencing research facility, Northumbria University",Wellcome Sanger Institute for the COVID-19 Genomics UK Consortium,Chris Duncan et al
EPI_ISL_458648,"NU-OMICS DNA Sequencing research facility, Northumbria University",Wellcome Sanger Institute for the COVID-19 Genomics UK Consortium,Chris Duncan et al
EPI_ISL_453505,Northumbria University / South Tees Hospitals NHS Foundation Trust / North Cumbria Integrated Care NHS Foundation Trust / North Tees and Hartlepool NHS Foundation Trust / Newcastle Hospitals NHS Foundation Trust,COVID-19 Genomics UK (COG-UK) Consortium,Darren L Smith et al
EPI_ISL_458649,"NU-OMICS DNA Sequencing research facility, Northumbria University",Wellcome Sanger Institute for the COVID-19 Genomics UK Consortium,Chris Duncan et al
EPI_ISL_458689,"NU-OMICS DNA Sequencing research facility, Northumbria University",Wellcome Sanger Institute for the COVID-19 Genomics UK Consortium,Chris Duncan et al
EPI_ISL_458581,"NU-OMICS DNA Sequencing research facility, Northumbria University",Wellcome Sanger Institute for the COVID-19 Genomics UK Consortium,Chris Duncan et al
EPI_ISL_458635,"NU-OMICS DNA Sequencing research facility, Northumbria University",Wellcome Sanger Institute for the COVID-19 Genomics UK Consortium,Chris Duncan et al
EPI_ISL_458647,"NU-OMICS DNA Sequencing research facility, Northumbria University",Wellcome Sanger Institute for the COVID-19 Genomics UK Consortium,Chris Duncan et al
EPI_ISL_458624,"NU-OMICS DNA Sequencing research facility, Northumbria University",Wellcome Sanger Institute for the COVID-19 Genomics UK Consortium,Chris Duncan et al
EPI_ISL_458605,"NU-OMICS DNA Sequencing research facility, Northumbria University",Wellcome Sanger Institute for the COVID-19 Genomics UK Consortium,Chris Duncan et al
EPI_ISL_458679,"NU-OMICS DNA Sequencing research facility, Northumbria University",Wellcome Sanger Institute for the COVID-19 Genomics UK Consortium,Chris Duncan et al
EPI_ISL_458643,"NU-OMICS DNA Sequencing research facility, Northumbria University",Wellcome Sanger Institute for the COVID-19 Genomics UK Consortium,Chris Duncan et al
EPI_ISL_458671,"NU-OMICS DNA Sequencing research facility, Northumbria University",Wellcome Sanger Institute for the COVID-19 Genomics UK Consortium,Chris Duncan et al
EPI_ISL_458692,"NU-OMICS DNA Sequencing research facility, Northumbria University",Wellcome Sanger Institute for the COVID-19 Genomics UK Consortium,Chris Duncan et al
EPI_ISL_458616,"NU-OMICS DNA Sequencing research facility, Northumbria University",Wellcome Sanger Institute for the COVID-19 Genomics UK Consortium,Chris Duncan et al
EPI_ISL_458714,"NU-OMICS DNA Sequencing research facility, Northumbria University",Wellcome Sanger Institute for the COVID-19 Genomics UK Consortium,Chris Duncan et al
EPI_ISL_458585,"NU-OMICS DNA Sequencing research facility, Northumbria University",Wellcome Sanger Institute for the COVID-19 Genomics UK Consortium,Chris Duncan et al
EPI_ISL_458598,"NU-OMICS DNA Sequencing research facility, Northumbria University",Wellcome Sanger Institute for the COVID-19 Genomics UK Consortium,Chris Duncan et al
EPI_ISL_458716,"NU-OMICS DNA Sequencing research facility, Northumbria University",Wellcome Sanger Institute for the COVID-19 Genomics UK Consortium,Chris Duncan et al
EPI_ISL_458681,"NU-OMICS DNA Sequencing research facility, Northumbria University",Wellcome Sanger Institute for the COVID-19 Genomics UK Consortium,Chris Duncan et al
EPI_ISL_458656,"NU-OMICS DNA Sequencing research facility, Northumbria University",Wellcome Sanger Institute for the COVID-19 Genomics UK Consortium,Chris Duncan et al
EPI_ISL_458587,"NU-OMICS DNA Sequencing research facility, Northumbria University",Wellcome Sanger Institute for the COVID-19 Genomics UK Consortium,Chris Duncan et al
EPI_ISL_458589,"NU-OMICS DNA Sequencing research facility, Northumbria University",Wellcome Sanger Institute for the COVID-19 Genomics UK Consortium,Chris Duncan et al
EPI_ISL_458608,"NU-OMICS DNA Sequencing research facility, Northumbria University",Wellcome Sanger Institute for the COVID-19 Genomics UK Consortium,Chris Duncan et al
EPI_ISL_469915,"NU-OMICS DNA Sequencing research facility, Northumbria University",Wellcome Sanger Institute for the COVID-19 Genomics UK Consortium,Chris Duncan et al
EPI_ISL_458637,"NU-OMICS DNA Sequencing research facility, Northumbria University",Wellcome Sanger Institute for the COVID-19 Genomics UK Consortium,Chris Duncan et al
EPI_ISL_458655,"NU-OMICS DNA Sequencing research facility, Northumbria University",Wellcome Sanger Institute for the COVID-19 Genomics UK Consortium,Chris Duncan et al
EPI_ISL_458675,"NU-OMICS DNA Sequencing research facility, Northumbria University",Wellcome Sanger Institute for the COVID-19 Genomics UK Consortium,Chris Duncan et al
EPI_ISL_458702,"NU-OMICS DNA Sequencing research facility, Northumbria University",Wellcome Sanger Institute for the COVID-19 Genomics UK Consortium,Chris Duncan et al
EPI_ISL_458590,"NU-OMICS DNA Sequencing research facility, Northumbria University",Wellcome Sanger Institute for the COVID-19 Genomics UK Consortium,Chris Duncan et al
EPI_ISL_458712,"NU-OMICS DNA Sequencing research facility, Northumbria University",Wellcome Sanger Institute for the COVID-19 Genomics UK Consortium,Chris Duncan et al
EPI_ISL_458676,"NU-OMICS DNA Sequencing research facility, Northumbria University",Wellcome Sanger Institute for the COVID-19 Genomics UK Consortium,Chris Duncan et al
EPI_ISL_453507,Northumbria University / South Tees Hospitals NHS Foundation Trust / North Cumbria Integrated Care NHS Foundation Trust / North Tees and Hartlepool NHS Foundation Trust / Newcastle Hospitals NHS Foundation Trust,COVID-19 Genomics UK (COG-UK) Consortium,Darren L Smith et al
EPI_ISL_458578,"NU-OMICS DNA Sequencing research facility, Northumbria University",Wellcome Sanger Institute for the COVID-19 Genomics UK Consortium,Chris Duncan et al
EPI_ISL_458610,"NU-OMICS DNA Sequencing research facility, Northumbria University",Wellcome Sanger Institute for the COVID-19 Genomics UK Consortium,Chris Duncan et al
EPI_ISL_458672,"NU-OMICS DNA Sequencing research facility, Northumbria University",Wellcome Sanger Institute for the COVID-19 Genomics UK Consortium,Chris Duncan et al
EPI_ISL_453508,Northumbria University / South Tees Hospitals NHS Foundation Trust / North Cumbria Integrated Care NHS Foundation Trust / North Tees and Hartlepool NHS Foundation Trust / Newcastle Hospitals NHS Foundation Trust,COVID-19 Genomics UK (COG-UK) Consortium,Darren L Smith et al
EPI_ISL_453509,Northumbria University / South Tees Hospitals NHS Foundation Trust / North Cumbria Integrated Care NHS Foundation Trust / North Tees and Hartlepool NHS Foundation Trust / Newcastle Hospitals NHS Foundation Trust,COVID-19 Genomics UK (COG-UK) Consortium,Darren L Smith et al
EPI_ISL_453510,Northumbria University / South Tees Hospitals NHS Foundation Trust / North Cumbria Integrated Care NHS Foundation Trust / North Tees and Hartlepool NHS Foundation Trust / Newcastle Hospitals NHS Foundation Trust,COVID-19 Genomics UK (COG-UK) Consortium,Darren L Smith et al
EPI_ISL_453511,Northumbria University / South Tees Hospitals NHS Foundation Trust / North Cumbria Integrated Care NHS Foundation Trust / North Tees and Hartlepool NHS Foundation Trust / Newcastle Hospitals NHS Foundation Trust,COVID-19 Genomics UK (COG-UK) Consortium,Darren L Smith et al
EPI_ISL_453512,Northumbria University / South Tees Hospitals NHS Foundation Trust / North Cumbria Integrated Care NHS Foundation Trust / North Tees and Hartlepool NHS Foundation Trust / Newcastle Hospitals NHS Foundation Trust,COVID-19 Genomics UK (COG-UK) Consortium,Darren L Smith et al
EPI_ISL_453513,Northumbria University / South Tees Hospitals NHS Foundation Trust / North Cumbria Integrated Care NHS Foundation Trust / North Tees and Hartlepool NHS Foundation Trust / Newcastle Hospitals NHS Foundation Trust,COVID-19 Genomics UK (COG-UK) Consortium,Darren L Smith et al
EPI_ISL_453514,Northumbria University / South Tees Hospitals NHS Foundation Trust / North Cumbria Integrated Care NHS Foundation Trust / North Tees and Hartlepool NHS Foundation Trust / Newcastle Hospitals NHS Foundation Trust,COVID-19 Genomics UK (COG-UK) Consortium,Darren L Smith et al
EPI_ISL_453515,Northumbria University / South Tees Hospitals NHS Foundation Trust / North Cumbria Integrated Care NHS Foundation Trust / North Tees and Hartlepool NHS Foundation Trust / Newcastle Hospitals NHS Foundation Trust,COVID-19 Genomics UK (COG-UK) Consortium,Darren L Smith et al
EPI_ISL_453518,Northumbria University / South Tees Hospitals NHS Foundation Trust / North Cumbria Integrated Care NHS Foundation Trust / North Tees and Hartlepool NHS Foundation Trust / Newcastle Hospitals NHS Foundation Trust,COVID-19 Genomics UK (COG-UK) Consortium,Darren L Smith et al
EPI_ISL_453519,Northumbria University / South Tees Hospitals NHS Foundation Trust / North Cumbria Integrated Care NHS Foundation Trust / North Tees and Hartlepool NHS Foundation Trust / Newcastle Hospitals NHS Foundation Trust,COVID-19 Genomics UK (COG-UK) Consortium,Darren L Smith et al
EPI_ISL_453520,Northumbria University / South Tees Hospitals NHS Foundation Trust / North Cumbria Integrated Care NHS Foundation Trust / North Tees and Hartlepool NHS Foundation Trust / Newcastle Hospitals NHS Foundation Trust,COVID-19 Genomics UK (COG-UK) Consortium,Darren L Smith et al
EPI_ISL_453521,Northumbria University / South Tees Hospitals NHS Foundation Trust / North Cumbria Integrated Care NHS Foundation Trust / North Tees and Hartlepool NHS Foundation Trust / Newcastle Hospitals NHS Foundation Trust,COVID-19 Genomics UK (COG-UK) Consortium,Darren L Smith et al
EPI_ISL_453523,Northumbria University / South Tees Hospitals NHS Foundation Trust / North Cumbria Integrated Care NHS Foundation Trust / North Tees and Hartlepool NHS Foundation Trust / Newcastle Hospitals NHS Foundation Trust,COVID-19 Genomics UK (COG-UK) Consortium,Darren L Smith et al
EPI_ISL_453525,Northumbria University / South Tees Hospitals NHS Foundation Trust / North Cumbria Integrated Care NHS Foundation Trust / North Tees and Hartlepool NHS Foundation Trust / Newcastle Hospitals NHS Foundation Trust,COVID-19 Genomics UK (COG-UK) Consortium,Darren L Smith et al
EPI_ISL_453526,Northumbria University / South Tees Hospitals NHS Foundation Trust / North Cumbria Integrated Care NHS Foundation Trust / North Tees and Hartlepool NHS Foundation Trust / Newcastle Hospitals NHS Foundation Trust,COVID-19 Genomics UK (COG-UK) Consortium,Darren L Smith et al
EPI_ISL_453527,Northumbria University / South Tees Hospitals NHS Foundation Trust / North Cumbria Integrated Care NHS Foundation Trust / North Tees and Hartlepool NHS Foundation Trust / Newcastle Hospitals NHS Foundation Trust,COVID-19 Genomics UK (COG-UK) Consortium,Darren L Smith et al
EPI_ISL_453528,Northumbria University / South Tees Hospitals NHS Foundation Trust / North Cumbria Integrated Care NHS Foundation Trust / North Tees and Hartlepool NHS Foundation Trust / Newcastle Hospitals NHS Foundation Trust,COVID-19 Genomics UK (COG-UK) Consortium,Darren L Smith et al
EPI_ISL_453529,Northumbria University / South Tees Hospitals NHS Foundation Trust / North Cumbria Integrated Care NHS Foundation Trust / North Tees and Hartlepool NHS Foundation Trust / Newcastle Hospitals NHS Foundation Trust,COVID-19 Genomics UK (COG-UK) Consortium,Darren L Smith et al
EPI_ISL_453530,Northumbria University / South Tees Hospitals NHS Foundation Trust / North Cumbria Integrated Care NHS Foundation Trust / North Tees and Hartlepool NHS Foundation Trust / Newcastle Hospitals NHS Foundation Trust,COVID-19 Genomics UK (COG-UK) Consortium,Darren L Smith et al
EPI_ISL_453531,Northumbria University / South Tees Hospitals NHS Foundation Trust / North Cumbria Integrated Care NHS Foundation Trust / North Tees and Hartlepool NHS Foundation Trust / Newcastle Hospitals NHS Foundation Trust,COVID-19 Genomics UK (COG-UK) Consortium,Darren L Smith et al
EPI_ISL_453532,Northumbria University / South Tees Hospitals NHS Foundation Trust / North Cumbria Integrated Care NHS Foundation Trust / North Tees and Hartlepool NHS Foundation Trust / Newcastle Hospitals NHS Foundation Trust,COVID-19 Genomics UK (COG-UK) Consortium,Darren L Smith et al
EPI_ISL_457304,Northumbria University / South Tees Hospitals NHS Foundation Trust / North Cumbria Integrated Care NHS Foundation Trust / North Tees and Hartlepool NHS Foundation Trust / Newcastle Hospitals NHS Foundation Trust,COVID-19 Genomics UK (COG-UK) Consortium,Darren L Smith et al
EPI_ISL_457305,Northumbria University / South Tees Hospitals NHS Foundation Trust / North Cumbria Integrated Care NHS Foundation Trust / North Tees and Hartlepool NHS Foundation Trust / Newcastle Hospitals NHS Foundation Trust,COVID-19 Genomics UK (COG-UK) Consortium,Darren L Smith et al
EPI_ISL_457306,Northumbria University / South Tees Hospitals NHS Foundation Trust / North Cumbria Integrated Care NHS Foundation Trust / North Tees and Hartlepool NHS Foundation Trust / Newcastle Hospitals NHS Foundation Trust,COVID-19 Genomics UK (COG-UK) Consortium,Darren L Smith et al
EPI_ISL_457307,Northumbria University / South Tees Hospitals NHS Foundation Trust / North Cumbria Integrated Care NHS Foundation Trust / North Tees and Hartlepool NHS Foundation Trust / Newcastle Hospitals NHS Foundation Trust,COVID-19 Genomics UK (COG-UK) Consortium,Darren L Smith et al
EPI_ISL_457309,Northumbria University / South Tees Hospitals NHS Foundation Trust / North Cumbria Integrated Care NHS Foundation Trust / North Tees and Hartlepool NHS Foundation Trust / Newcastle Hospitals NHS Foundation Trust,COVID-19 Genomics UK (COG-UK) Consortium,Darren L Smith et al
EPI_ISL_457310,Northumbria University / South Tees Hospitals NHS Foundation Trust / North Cumbria Integrated Care NHS Foundation Trust / North Tees and Hartlepool NHS Foundation Trust / Newcastle Hospitals NHS Foundation Trust,COVID-19 Genomics UK (COG-UK) Consortium,Darren L Smith et al
EPI_ISL_461795,Northumbria University / South Tees Hospitals NHS Foundation Trust / North Cumbria Integrated Care NHS Foundation Trust / North Tees and Hartlepool NHS Foundation Trust / Newcastle Hospitals NHS Foundation Trust,COVID-19 Genomics UK (COG-UK) Consortium,Darren L Smith et al
EPI_ISL_461796,Northumbria University / South Tees Hospitals NHS Foundation Trust / North Cumbria Integrated Care NHS Foundation Trust / North Tees and Hartlepool NHS Foundation Trust / Newcastle Hospitals NHS Foundation Trust,COVID-19 Genomics UK (COG-UK) Consortium,Darren L Smith et al
EPI_ISL_461797,Northumbria University / South Tees Hospitals NHS Foundation Trust / North Cumbria Integrated Care NHS Foundation Trust / North Tees and Hartlepool NHS Foundation Trust / Newcastle Hospitals NHS Foundation Trust,COVID-19 Genomics UK (COG-UK) Consortium,Darren L Smith et al
EPI_ISL_461799,Northumbria University / South Tees Hospitals NHS Foundation Trust / North Cumbria Integrated Care NHS Foundation Trust / North Tees and Hartlepool NHS Foundation Trust / Newcastle Hospitals NHS Foundation Trust,COVID-19 Genomics UK (COG-UK) Consortium,Darren L Smith et al
EPI_ISL_469314,"NU-OMICS DNA Sequencing research facility, Northumbria University",Wellcome Sanger Institute for the COVID-19 Genomics UK Consortium,Chris Duncan et al
EPI_ISL_469307,"NU-OMICS DNA Sequencing research facility, Northumbria University",Wellcome Sanger Institute for the COVID-19 Genomics UK Consortium,Chris Duncan et al
EPI_ISL_469302,"NU-OMICS DNA Sequencing research facility, Northumbria University",Wellcome Sanger Institute for the COVID-19 Genomics UK Consortium,Chris Duncan et al
EPI_ISL_469305,"NU-OMICS DNA Sequencing research facility, Northumbria University",Wellcome Sanger Institute for the COVID-19 Genomics UK Consortium,Chris Duncan et al
EPI_ISL_469320,"NU-OMICS DNA Sequencing research facility, Northumbria University",Wellcome Sanger Institute for the COVID-19 Genomics UK Consortium,Chris Duncan et al
EPI_ISL_469309,"NU-OMICS DNA Sequencing research facility, Northumbria University",Wellcome Sanger Institute for the COVID-19 Genomics UK Consortium,Chris Duncan et al
EPI_ISL_469311,"NU-OMICS DNA Sequencing research facility, Northumbria University",Wellcome Sanger Institute for the COVID-19 Genomics UK Consortium,Chris Duncan et al
EPI_ISL_469317,"NU-OMICS DNA Sequencing research facility, Northumbria University",Wellcome Sanger Institute for the COVID-19 Genomics UK Consortium,Chris Duncan et al
EPI_ISL_472269,Northumbria University / South Tees Hospitals NHS Foundation Trust / North Cumbria Integrated Care NHS Foundation Trust / North Tees and Hartlepool NHS Foundation Trust / Newcastle Hospitals NHS Foundation Trust,COVID-19 Genomics UK (COG-UK) Consortium,Darren L Smith et al
EPI_ISL_472270,Northumbria University / South Tees Hospitals NHS Foundation Trust / North Cumbria Integrated Care NHS Foundation Trust / North Tees and Hartlepool NHS Foundation Trust / Newcastle Hospitals NHS Foundation Trust,COVID-19 Genomics UK (COG-UK) Consortium,Darren L Smith et al
EPI_ISL_457311,Northumbria University / South Tees Hospitals NHS Foundation Trust / North Cumbria Integrated Care NHS Foundation Trust / North Tees and Hartlepool NHS Foundation Trust / Newcastle Hospitals NHS Foundation Trust,COVID-19 Genomics UK (COG-UK) Consortium,Darren L Smith et al
EPI_ISL_457312,Northumbria University / South Tees Hospitals NHS Foundation Trust / North Cumbria Integrated Care NHS Foundation Trust / North Tees and Hartlepool NHS Foundation Trust / Newcastle Hospitals NHS Foundation Trust,COVID-19 Genomics UK (COG-UK) Consortium,Darren L Smith et al
EPI_ISL_457313,Northumbria University / South Tees Hospitals NHS Foundation Trust / North Cumbria Integrated Care NHS Foundation Trust / North Tees and Hartlepool NHS Foundation Trust / Newcastle Hospitals NHS Foundation Trust,COVID-19 Genomics UK (COG-UK) Consortium,Darren L Smith et al
EPI_ISL_457315,Northumbria University / South Tees Hospitals NHS Foundation Trust / North Cumbria Integrated Care NHS Foundation Trust / North Tees and Hartlepool NHS Foundation Trust / Newcastle Hospitals NHS Foundation Trust,COVID-19 Genomics UK (COG-UK) Consortium,Darren L Smith et al
EPI_ISL_457316,Northumbria University / South Tees Hospitals NHS Foundation Trust / North Cumbria Integrated Care NHS Foundation Trust / North Tees and Hartlepool NHS Foundation Trust / Newcastle Hospitals NHS Foundation Trust,COVID-19 Genomics UK (COG-UK) Consortium,Darren L Smith et al
EPI_ISL_461800,Northumbria University / South Tees Hospitals NHS Foundation Trust / North Cumbria Integrated Care NHS Foundation Trust / North Tees and Hartlepool NHS Foundation Trust / Newcastle Hospitals NHS Foundation Trust,COVID-19 Genomics UK (COG-UK) Consortium,Darren L Smith et al
EPI_ISL_478597,Northumbria University / South Tees Hospitals NHS Foundation Trust / North Cumbria Integrated Care NHS Foundation Trust / North Tees and Hartlepool NHS Foundation Trust / Newcastle Hospitals NHS Foundation Trust,COVID-19 Genomics UK (COG-UK) Consortium,Darren L Smith et al
EPI_ISL_472271,Northumbria University / South Tees Hospitals NHS Foundation Trust / North Cumbria Integrated Care NHS Foundation Trust / North Tees and Hartlepool NHS Foundation Trust / Newcastle Hospitals NHS Foundation Trust,COVID-19 Genomics UK (COG-UK) Consortium,Darren L Smith et al
EPI_ISL_461801,Northumbria University / South Tees Hospitals NHS Foundation Trust / North Cumbria Integrated Care NHS Foundation Trust / North Tees and Hartlepool NHS Foundation Trust / Newcastle Hospitals NHS Foundation Trust,COVID-19 Genomics UK (COG-UK) Consortium,Darren L Smith et al
EPI_ISL_461802,Northumbria University / South Tees Hospitals NHS Foundation Trust / North Cumbria Integrated Care NHS Foundation Trust / North Tees and Hartlepool NHS Foundation Trust / Newcastle Hospitals NHS Foundation Trust,COVID-19 Genomics UK (COG-UK) Consortium,Darren L Smith et al
EPI_ISL_461803,Northumbria University / South Tees Hospitals NHS Foundation Trust / North Cumbria Integrated Care NHS Foundation Trust / North Tees and Hartlepool NHS Foundation Trust / Newcastle Hospitals NHS Foundation Trust,COVID-19 Genomics UK (COG-UK) Consortium,Darren L Smith et al
EPI_ISL_469337,"NU-OMICS DNA Sequencing research facility, Northumbria University",Wellcome Sanger Institute for the COVID-19 Genomics UK Consortium,Chris Duncan et al
EPI_ISL_461804,Northumbria University / South Tees Hospitals NHS Foundation Trust / North Cumbria Integrated Care NHS Foundation Trust / North Tees and Hartlepool NHS Foundation Trust / Newcastle Hospitals NHS Foundation Trust,COVID-19 Genomics UK (COG-UK) Consortium,Darren L Smith et al
EPI_ISL_478598,Northumbria University / South Tees Hospitals NHS Foundation Trust / North Cumbria Integrated Care NHS Foundation Trust / North Tees and Hartlepool NHS Foundation Trust / Newcastle Hospitals NHS Foundation Trust,COVID-19 Genomics UK (COG-UK) Consortium,Darren L Smith et al
EPI_ISL_469321,"NU-OMICS DNA Sequencing research facility, Northumbria University",Wellcome Sanger Institute for the COVID-19 Genomics UK Consortium,Chris Duncan et al
EPI_ISL_469344,"NU-OMICS DNA Sequencing research facility, Northumbria University",Wellcome Sanger Institute for the COVID-19 Genomics UK Consortium,Chris Duncan et al
EPI_ISL_469343,"NU-OMICS DNA Sequencing research facility, Northumbria University",Wellcome Sanger Institute for the COVID-19 Genomics UK Consortium,Chris Duncan et al
EPI_ISL_469335,"NU-OMICS DNA Sequencing research facility, Northumbria University",Wellcome Sanger Institute for the COVID-19 Genomics UK Consortium,Chris Duncan et al
EPI_ISL_469336,"NU-OMICS DNA Sequencing research facility, Northumbria University",Wellcome Sanger Institute for the COVID-19 Genomics UK Consortium,Chris Duncan et al
EPI_ISL_469310,"NU-OMICS DNA Sequencing research facility, Northumbria University",Wellcome Sanger Institute for the COVID-19 Genomics UK Consortium,Chris Duncan et al
EPI_ISL_469315,"NU-OMICS DNA Sequencing research facility, Northumbria University",Wellcome Sanger Institute for the COVID-19 Genomics UK Consortium,Chris Duncan et al
EPI_ISL_478601,Northumbria University / South Tees Hospitals NHS Foundation Trust / North Cumbria Integrated Care NHS Foundation Trust / North Tees and Hartlepool NHS Foundation Trust / Newcastle Hospitals NHS Foundation Trust,COVID-19 Genomics UK (COG-UK) Consortium,Darren L Smith et al
EPI_ISL_478602,Northumbria University / South Tees Hospitals NHS Foundation Trust / North Cumbria Integrated Care NHS Foundation Trust / North Tees and Hartlepool NHS Foundation Trust / Newcastle Hospitals NHS Foundation Trust,COVID-19 Genomics UK (COG-UK) Consortium,Darren L Smith et al
EPI_ISL_469334,"NU-OMICS DNA Sequencing research facility, Northumbria University",Wellcome Sanger Institute for the COVID-19 Genomics UK Consortium,Chris Duncan et al
EPI_ISL_469325,"NU-OMICS DNA Sequencing research facility, Northumbria University",Wellcome Sanger Institute for the COVID-19 Genomics UK Consortium,Chris Duncan et al
EPI_ISL_469326,"NU-OMICS DNA Sequencing research facility, Northumbria University",Wellcome Sanger Institute for the COVID-19 Genomics UK Consortium,Chris Duncan et al
EPI_ISL_469323,"NU-OMICS DNA Sequencing research facility, Northumbria University",Wellcome Sanger Institute for the COVID-19 Genomics UK Consortium,Chris Duncan et al
EPI_ISL_469319,"NU-OMICS DNA Sequencing research facility, Northumbria University",Wellcome Sanger Institute for the COVID-19 Genomics UK Consortium,Chris Duncan et al
EPI_ISL_469313,"NU-OMICS DNA Sequencing research facility, Northumbria University",Wellcome Sanger Institute for the COVID-19 Genomics UK Consortium,Chris Duncan et al
EPI_ISL_478604,Northumbria University / South Tees Hospitals NHS Foundation Trust / North Cumbria Integrated Care NHS Foundation Trust / North Tees and Hartlepool NHS Foundation Trust / Newcastle Hospitals NHS Foundation Trust,COVID-19 Genomics UK (COG-UK) Consortium,Darren L Smith et al
EPI_ISL_478605,Northumbria University / South Tees Hospitals NHS Foundation Trust / North Cumbria Integrated Care NHS Foundation Trust / North Tees and Hartlepool NHS Foundation Trust / Newcastle Hospitals NHS Foundation Trust,COVID-19 Genomics UK (COG-UK) Consortium,Darren L Smith et al
EPI_ISL_469340,"NU-OMICS DNA Sequencing research facility, Northumbria University",Wellcome Sanger Institute for the COVID-19 Genomics UK Consortium,Chris Duncan et al
EPI_ISL_469308,"NU-OMICS DNA Sequencing research facility, Northumbria University",Wellcome Sanger Institute for the COVID-19 Genomics UK Consortium,Chris Duncan et al
EPI_ISL_469331,"NU-OMICS DNA Sequencing research facility, Northumbria University",Wellcome Sanger Institute for the COVID-19 Genomics UK Consortium,Chris Duncan et al
EPI_ISL_469324,"NU-OMICS DNA Sequencing research facility, Northumbria University",Wellcome Sanger Institute for the COVID-19 Genomics UK Consortium,Chris Duncan et al
EPI_ISL_469333,"NU-OMICS DNA Sequencing research facility, Northumbria University",Wellcome Sanger Institute for the COVID-19 Genomics UK Consortium,Chris Duncan et al
EPI_ISL_469328,"NU-OMICS DNA Sequencing research facility, Northumbria University",Wellcome Sanger Institute for the COVID-19 Genomics UK Consortium,Chris Duncan et al
EPI_ISL_469330,"NU-OMICS DNA Sequencing research facility, Northumbria University",Wellcome Sanger Institute for the COVID-19 Genomics UK Consortium,Chris Duncan et al
EPI_ISL_469332,"NU-OMICS DNA Sequencing research facility, Northumbria University",Wellcome Sanger Institute for the COVID-19 Genomics UK Consortium,Chris Duncan et al
EPI_ISL_469329,"NU-OMICS DNA Sequencing research facility, Northumbria University",Wellcome Sanger Institute for the COVID-19 Genomics UK Consortium,Chris Duncan et al
EPI_ISL_453533,Northumbria University / South Tees Hospitals NHS Foundation Trust / North Cumbria Integrated Care NHS Foundation Trust / North Tees and Hartlepool NHS Foundation Trust / Newcastle Hospitals NHS Foundation Trust,COVID-19 Genomics UK (COG-UK) Consortium,Darren L Smith et al
EPI_ISL_453534,Northumbria University / South Tees Hospitals NHS Foundation Trust / North Cumbria Integrated Care NHS Foundation Trust / North Tees and Hartlepool NHS Foundation Trust / Newcastle Hospitals NHS Foundation Trust,COVID-19 Genomics UK (COG-UK) Consortium,Darren L Smith et al
EPI_ISL_453535,Northumbria University / South Tees Hospitals NHS Foundation Trust / North Cumbria Integrated Care NHS Foundation Trust / North Tees and Hartlepool NHS Foundation Trust / Newcastle Hospitals NHS Foundation Trust,COVID-19 Genomics UK (COG-UK) Consortium,Darren L Smith et al
EPI_ISL_453536,Northumbria University / South Tees Hospitals NHS Foundation Trust / North Cumbria Integrated Care NHS Foundation Trust / North Tees and Hartlepool NHS Foundation Trust / Newcastle Hospitals NHS Foundation Trust,COVID-19 Genomics UK (COG-UK) Consortium,Darren L Smith et al
EPI_ISL_453537,Northumbria University / South Tees Hospitals NHS Foundation Trust / North Cumbria Integrated Care NHS Foundation Trust / North Tees and Hartlepool NHS Foundation Trust / Newcastle Hospitals NHS Foundation Trust,COVID-19 Genomics UK (COG-UK) Consortium,Darren L Smith et al
EPI_ISL_453538,Northumbria University / South Tees Hospitals NHS Foundation Trust / North Cumbria Integrated Care NHS Foundation Trust / North Tees and Hartlepool NHS Foundation Trust / Newcastle Hospitals NHS Foundation Trust,COVID-19 Genomics UK (COG-UK) Consortium,Darren L Smith et al
EPI_ISL_453539,Northumbria University / South Tees Hospitals NHS Foundation Trust / North Cumbria Integrated Care NHS Foundation Trust / North Tees and Hartlepool NHS Foundation Trust / Newcastle Hospitals NHS Foundation Trust,COVID-19 Genomics UK (COG-UK) Consortium,Darren L Smith et al
EPI_ISL_453540,Northumbria University / South Tees Hospitals NHS Foundation Trust / North Cumbria Integrated Care NHS Foundation Trust / North Tees and Hartlepool NHS Foundation Trust / Newcastle Hospitals NHS Foundation Trust,COVID-19 Genomics UK (COG-UK) Consortium,Darren L Smith et al
EPI_ISL_453541,Northumbria University / South Tees Hospitals NHS Foundation Trust / North Cumbria Integrated Care NHS Foundation Trust / North Tees and Hartlepool NHS Foundation Trust / Newcastle Hospitals NHS Foundation Trust,COVID-19 Genomics UK (COG-UK) Consortium,Darren L Smith et al
EPI_ISL_453542,Northumbria University / South Tees Hospitals NHS Foundation Trust / North Cumbria Integrated Care NHS Foundation Trust / North Tees and Hartlepool NHS Foundation Trust / Newcastle Hospitals NHS Foundation Trust,COVID-19 Genomics UK (COG-UK) Consortium,Darren L Smith et al
EPI_ISL_453543,Northumbria University / South Tees Hospitals NHS Foundation Trust / North Cumbria Integrated Care NHS Foundation Trust / North Tees and Hartlepool NHS Foundation Trust / Newcastle Hospitals NHS Foundation Trust,Northumbria University,Darren L Smith et al
EPI_ISL_453544,Northumbria University / South Tees Hospitals NHS Foundation Trust / North Cumbria Integrated Care NHS Foundation Trust / North Tees and Hartlepool NHS Foundation Trust / Newcastle Hospitals NHS Foundation Trust,COVID-19 Genomics UK (COG-UK) Consortium,Darren L Smith et al
EPI_ISL_457317,Northumbria University / South Tees Hospitals NHS Foundation Trust / North Cumbria Integrated Care NHS Foundation Trust / North Tees and Hartlepool NHS Foundation Trust / Newcastle Hospitals NHS Foundation Trust,COVID-19 Genomics UK (COG-UK) Consortium,Darren L Smith et al
EPI_ISL_457318,Northumbria University / South Tees Hospitals NHS Foundation Trust / North Cumbria Integrated Care NHS Foundation Trust / North Tees and Hartlepool NHS Foundation Trust / Newcastle Hospitals NHS Foundation Trust,COVID-19 Genomics UK (COG-UK) Consortium,Darren L Smith et al
EPI_ISL_478607,Northumbria University / South Tees Hospitals NHS Foundation Trust / North Cumbria Integrated Care NHS Foundation Trust / North Tees and Hartlepool NHS Foundation Trust / Newcastle Hospitals NHS Foundation Trust,COVID-19 Genomics UK (COG-UK) Consortium,Darren L Smith et al
EPI_ISL_457319,Northumbria University / South Tees Hospitals NHS Foundation Trust / North Cumbria Integrated Care NHS Foundation Trust / North Tees and Hartlepool NHS Foundation Trust / Newcastle Hospitals NHS Foundation Trust,COVID-19 Genomics UK (COG-UK) Consortium,Darren L Smith et al
EPI_ISL_457320,Northumbria University / South Tees Hospitals NHS Foundation Trust / North Cumbria Integrated Care NHS Foundation Trust / North Tees and Hartlepool NHS Foundation Trust / Newcastle Hospitals NHS Foundation Trust,COVID-19 Genomics UK (COG-UK) Consortium,Darren L Smith et al
EPI_ISL_457321,Northumbria University / South Tees Hospitals NHS Foundation Trust / North Cumbria Integrated Care NHS Foundation Trust / North Tees and Hartlepool NHS Foundation Trust / Newcastle Hospitals NHS Foundation Trust,COVID-19 Genomics UK (COG-UK) Consortium,Darren L Smith et al
EPI_ISL_457322,Northumbria University / South Tees Hospitals NHS Foundation Trust / North Cumbria Integrated Care NHS Foundation Trust / North Tees and Hartlepool NHS Foundation Trust / Newcastle Hospitals NHS Foundation Trust,COVID-19 Genomics UK (COG-UK) Consortium,Darren L Smith et al
EPI_ISL_457323,Northumbria University / South Tees Hospitals NHS Foundation Trust / North Cumbria Integrated Care NHS Foundation Trust / North Tees and Hartlepool NHS Foundation Trust / Newcastle Hospitals NHS Foundation Trust,COVID-19 Genomics UK (COG-UK) Consortium,Darren L Smith et al
EPI_ISL_457324,Northumbria University / South Tees Hospitals NHS Foundation Trust / North Cumbria Integrated Care NHS Foundation Trust / North Tees and Hartlepool NHS Foundation Trust / Newcastle Hospitals NHS Foundation Trust,COVID-19 Genomics UK (COG-UK) Consortium,Darren L Smith et al
EPI_ISL_457325,Northumbria University / South Tees Hospitals NHS Foundation Trust / North Cumbria Integrated Care NHS Foundation Trust / North Tees and Hartlepool NHS Foundation Trust / Newcastle Hospitals NHS Foundation Trust,COVID-19 Genomics UK (COG-UK) Consortium,Darren L Smith et al
EPI_ISL_472272,Northumbria University / South Tees Hospitals NHS Foundation Trust / North Cumbria Integrated Care NHS Foundation Trust / North Tees and Hartlepool NHS Foundation Trust / Newcastle Hospitals NHS Foundation Trust,COVID-19 Genomics UK (COG-UK) Consortium,Darren L Smith et al
EPI_ISL_472273,Northumbria University / South Tees Hospitals NHS Foundation Trust / North Cumbria Integrated Care NHS Foundation Trust / North Tees and Hartlepool NHS Foundation Trust / Newcastle Hospitals NHS Foundation Trust,COVID-19 Genomics UK (COG-UK) Consortium,Darren L Smith et al
EPI_ISL_472275,Northumbria University / South Tees Hospitals NHS Foundation Trust / North Cumbria Integrated Care NHS Foundation Trust / North Tees and Hartlepool NHS Foundation Trust / Newcastle Hospitals NHS Foundation Trust,COVID-19 Genomics UK (COG-UK) Consortium,Darren L Smith et al
EPI_ISL_472276,Northumbria University / South Tees Hospitals NHS Foundation Trust / North Cumbria Integrated Care NHS Foundation Trust / North Tees and Hartlepool NHS Foundation Trust / Newcastle Hospitals NHS Foundation Trust,COVID-19 Genomics UK (COG-UK) Consortium,Darren L Smith et al
EPI_ISL_472277,Northumbria University / South Tees Hospitals NHS Foundation Trust / North Cumbria Integrated Care NHS Foundation Trust / North Tees and Hartlepool NHS Foundation Trust / Newcastle Hospitals NHS Foundation Trust,COVID-19 Genomics UK (COG-UK) Consortium,Darren L Smith et al
EPI_ISL_472278,Northumbria University / South Tees Hospitals NHS Foundation Trust / North Cumbria Integrated Care NHS Foundation Trust / North Tees and Hartlepool NHS Foundation Trust / Newcastle Hospitals NHS Foundation Trust,COVID-19 Genomics UK (COG-UK) Consortium,Darren L Smith et al
EPI_ISL_472279,Northumbria University / South Tees Hospitals NHS Foundation Trust / North Cumbria Integrated Care NHS Foundation Trust / North Tees and Hartlepool NHS Foundation Trust / Newcastle Hospitals NHS Foundation Trust,COVID-19 Genomics UK (COG-UK) Consortium,Darren L Smith et al
EPI_ISL_472281,Northumbria University / South Tees Hospitals NHS Foundation Trust / North Cumbria Integrated Care NHS Foundation Trust / North Tees and Hartlepool NHS Foundation Trust / Newcastle Hospitals NHS Foundation Trust,COVID-19 Genomics UK (COG-UK) Consortium,Darren L Smith et al
EPI_ISL_472282,Northumbria University / South Tees Hospitals NHS Foundation Trust / North Cumbria Integrated Care NHS Foundation Trust / North Tees and Hartlepool NHS Foundation Trust / Newcastle Hospitals NHS Foundation Trust,COVID-19 Genomics UK (COG-UK) Consortium,Darren L Smith et al
EPI_ISL_472283,Northumbria University / South Tees Hospitals NHS Foundation Trust / North Cumbria Integrated Care NHS Foundation Trust / North Tees and Hartlepool NHS Foundation Trust / Newcastle Hospitals NHS Foundation Trust,COVID-19 Genomics UK (COG-UK) Consortium,Darren L Smith et al
EPI_ISL_472284,Northumbria University / South Tees Hospitals NHS Foundation Trust / North Cumbria Integrated Care NHS Foundation Trust / North Tees and Hartlepool NHS Foundation Trust / Newcastle Hospitals NHS Foundation Trust,COVID-19 Genomics UK (COG-UK) Consortium,Darren L Smith et al
EPI_ISL_488679,"NU-OMICS DNA Sequencing research facility, Northumbria University",Wellcome Sanger Institute for the COVID-19 Genomics UK Consortium,Chris Duncan et al
EPI_ISL_488581,"NU-OMICS DNA Sequencing research facility, Northumbria University",Wellcome Sanger Institute for the COVID-19 Genomics UK Consortium,Chris Duncan et al
EPI_ISL_488507,"NU-OMICS DNA Sequencing research facility, Northumbria University",Wellcome Sanger Institute for the COVID-19 Genomics UK Consortium,Chris Duncan et al
EPI_ISL_488550,"NU-OMICS DNA Sequencing research facility, Northumbria University",Wellcome Sanger Institute for the COVID-19 Genomics UK Consortium,Chris Duncan et al
EPI_ISL_488644,"NU-OMICS DNA Sequencing research facility, Northumbria University",Wellcome Sanger Institute for the COVID-19 Genomics UK Consortium,Chris Duncan et al
EPI_ISL_488599,"NU-OMICS DNA Sequencing research facility, Northumbria University",Wellcome Sanger Institute for the COVID-19 Genomics UK Consortium,Chris Duncan et al
EPI_ISL_488576,"NU-OMICS DNA Sequencing research facility, Northumbria University",Wellcome Sanger Institute for the COVID-19 Genomics UK Consortium,Chris Duncan et al
EPI_ISL_488585,"NU-OMICS DNA Sequencing research facility, Northumbria University",Wellcome Sanger Institute for the COVID-19 Genomics UK Consortium,Chris Duncan et al
EPI_ISL_478608,Northumbria University / South Tees Hospitals NHS Foundation Trust / North Cumbria Integrated Care NHS Foundation Trust / North Tees and Hartlepool NHS Foundation Trust / Newcastle Hospitals NHS Foundation Trust,COVID-19 Genomics UK (COG-UK) Consortium,Darren L Smith et al
EPI_ISL_488606,"NU-OMICS DNA Sequencing research facility, Northumbria University",Wellcome Sanger Institute for the COVID-19 Genomics UK Consortium,Chris Duncan et al
EPI_ISL_488733,"NU-OMICS DNA Sequencing research facility, Northumbria University",Wellcome Sanger Institute for the COVID-19 Genomics UK Consortium,Chris Duncan et al
EPI_ISL_488638,"NU-OMICS DNA Sequencing research facility, Northumbria University",Wellcome Sanger Institute for the COVID-19 Genomics UK Consortium,Chris Duncan et al
EPI_ISL_478609,Northumbria University / South Tees Hospitals NHS Foundation Trust / North Cumbria Integrated Care NHS Foundation Trust / North Tees and Hartlepool NHS Foundation Trust / Newcastle Hospitals NHS Foundation Trust,COVID-19 Genomics UK (COG-UK) Consortium,Darren L Smith et al
EPI_ISL_488596,"NU-OMICS DNA Sequencing research facility, Northumbria University",Wellcome Sanger Institute for the COVID-19 Genomics UK Consortium,Chris Duncan et al
EPI_ISL_488472,"NU-OMICS DNA Sequencing research facility, Northumbria University",Wellcome Sanger Institute for the COVID-19 Genomics UK Consortium,Chris Duncan et al
EPI_ISL_478610,Northumbria University / South Tees Hospitals NHS Foundation Trust / North Cumbria Integrated Care NHS Foundation Trust / North Tees and Hartlepool NHS Foundation Trust / Newcastle Hospitals NHS Foundation Trust,COVID-19 Genomics UK (COG-UK) Consortium,Darren L Smith et al
EPI_ISL_478611,Northumbria University / South Tees Hospitals NHS Foundation Trust / North Cumbria Integrated Care NHS Foundation Trust / North Tees and Hartlepool NHS Foundation Trust / Newcastle Hospitals NHS Foundation Trust,COVID-19 Genomics UK (COG-UK) Consortium,Darren L Smith et al
EPI_ISL_478612,Northumbria University / South Tees Hospitals NHS Foundation Trust / North Cumbria Integrated Care NHS Foundation Trust / North Tees and Hartlepool NHS Foundation Trust / Newcastle Hospitals NHS Foundation Trust,COVID-19 Genomics UK (COG-UK) Consortium,Darren L Smith et al
EPI_ISL_488571,"NU-OMICS DNA Sequencing research facility, Northumbria University",Wellcome Sanger Institute for the COVID-19 Genomics UK Consortium,Chris Duncan et al
EPI_ISL_488464,"NU-OMICS DNA Sequencing research facility, Northumbria University",Wellcome Sanger Institute for the COVID-19 Genomics UK Consortium,Chris Duncan et al
EPI_ISL_488497,"NU-OMICS DNA Sequencing research facility, Northumbria University",Wellcome Sanger Institute for the COVID-19 Genomics UK Consortium,Chris Duncan et al
EPI_ISL_488480,"NU-OMICS DNA Sequencing research facility, Northumbria University",Wellcome Sanger Institute for the COVID-19 Genomics UK Consortium,Chris Duncan et al
EPI_ISL_488591,"NU-OMICS DNA Sequencing research facility, Northumbria University",Wellcome Sanger Institute for the COVID-19 Genomics UK Consortium,Chris Duncan et al
EPI_ISL_488717,"NU-OMICS DNA Sequencing research facility, Northumbria University",Wellcome Sanger Institute for the COVID-19 Genomics UK Consortium,Chris Duncan et al
EPI_ISL_478613,Northumbria University / South Tees Hospitals NHS Foundation Trust / North Cumbria Integrated Care NHS Foundation Trust / North Tees and Hartlepool NHS Foundation Trust / Newcastle Hospitals NHS Foundation Trust,COVID-19 Genomics UK (COG-UK) Consortium,Darren L Smith et al
EPI_ISL_478614,Northumbria University / South Tees Hospitals NHS Foundation Trust / North Cumbria Integrated Care NHS Foundation Trust / North Tees and Hartlepool NHS Foundation Trust / Newcastle Hospitals NHS Foundation Trust,COVID-19 Genomics UK (COG-UK) Consortium,Darren L Smith et al
EPI_ISL_478615,Northumbria University / South Tees Hospitals NHS Foundation Trust / North Cumbria Integrated Care NHS Foundation Trust / North Tees and Hartlepool NHS Foundation Trust / Newcastle Hospitals NHS Foundation Trust,COVID-19 Genomics UK (COG-UK) Consortium,Darren L Smith et al
EPI_ISL_478616,Northumbria University / South Tees Hospitals NHS Foundation Trust / North Cumbria Integrated Care NHS Foundation Trust / North Tees and Hartlepool NHS Foundation Trust / Newcastle Hospitals NHS Foundation Trust,COVID-19 Genomics UK (COG-UK) Consortium,Darren L Smith et al
EPI_ISL_478617,Northumbria University / South Tees Hospitals NHS Foundation Trust / North Cumbria Integrated Care NHS Foundation Trust / North Tees and Hartlepool NHS Foundation Trust / Newcastle Hospitals NHS Foundation Trust,COVID-19 Genomics UK (COG-UK) Consortium,Darren L Smith et al
EPI_ISL_478618,Northumbria University / South Tees Hospitals NHS Foundation Trust / North Cumbria Integrated Care NHS Foundation Trust / North Tees and Hartlepool NHS Foundation Trust / Newcastle Hospitals NHS Foundation Trust,COVID-19 Genomics UK (COG-UK) Consortium,Darren L Smith et al
EPI_ISL_478619,Northumbria University / South Tees Hospitals NHS Foundation Trust / North Cumbria Integrated Care NHS Foundation Trust / North Tees and Hartlepool NHS Foundation Trust / Newcastle Hospitals NHS Foundation Trust,COVID-19 Genomics UK (COG-UK) Consortium,Darren L Smith et al
EPI_ISL_478620,Northumbria University / South Tees Hospitals NHS Foundation Trust / North Cumbria Integrated Care NHS Foundation Trust / North Tees and Hartlepool NHS Foundation Trust / Newcastle Hospitals NHS Foundation Trust,COVID-19 Genomics UK (COG-UK) Consortium,Darren L Smith et al
EPI_ISL_478621,Northumbria University / South Tees Hospitals NHS Foundation Trust / North Cumbria Integrated Care NHS Foundation Trust / North Tees and Hartlepool NHS Foundation Trust / Newcastle Hospitals NHS Foundation Trust,COVID-19 Genomics UK (COG-UK) Consortium,Darren L Smith et al
EPI_ISL_488719,"NU-OMICS DNA Sequencing research facility, Northumbria University",Wellcome Sanger Institute for the COVID-19 Genomics UK Consortium,Chris Duncan et al
EPI_ISL_488552,"NU-OMICS DNA Sequencing research facility, Northumbria University",Wellcome Sanger Institute for the COVID-19 Genomics UK Consortium,Chris Duncan et al
EPI_ISL_488582,"NU-OMICS DNA Sequencing research facility, Northumbria University",Wellcome Sanger Institute for the COVID-19 Genomics UK Consortium,Chris Duncan et al
EPI_ISL_478622,Northumbria University / South Tees Hospitals NHS Foundation Trust / North Cumbria Integrated Care NHS Foundation Trust / North Tees and Hartlepool NHS Foundation Trust / Newcastle Hospitals NHS Foundation Trust,COVID-19 Genomics UK (COG-UK) Consortium,Darren L Smith et al
EPI_ISL_488467,"NU-OMICS DNA Sequencing research facility, Northumbria University",Wellcome Sanger Institute for the COVID-19 Genomics UK Consortium,Chris Duncan et al
EPI_ISL_488593,"NU-OMICS DNA Sequencing research facility, Northumbria University",Wellcome Sanger Institute for the COVID-19 Genomics UK Consortium,Chris Duncan et al
EPI_ISL_488695,"NU-OMICS DNA Sequencing research facility, Northumbria University",Wellcome Sanger Institute for the COVID-19 Genomics UK Consortium,Chris Duncan et al
EPI_ISL_478623,Northumbria University / South Tees Hospitals NHS Foundation Trust / North Cumbria Integrated Care NHS Foundation Trust / North Tees and Hartlepool NHS Foundation Trust / Newcastle Hospitals NHS Foundation Trust,COVID-19 Genomics UK (COG-UK) Consortium,Darren L Smith et al
EPI_ISL_488487,"NU-OMICS DNA Sequencing research facility, Northumbria University",Wellcome Sanger Institute for the COVID-19 Genomics UK Consortium,Chris Duncan et al
EPI_ISL_488727,"NU-OMICS DNA Sequencing research facility, Northumbria University",Wellcome Sanger Institute for the COVID-19 Genomics UK Consortium,Chris Duncan et al
EPI_ISL_488746,"NU-OMICS DNA Sequencing research facility, Northumbria University",Wellcome Sanger Institute for the COVID-19 Genomics UK Consortium,Chris Duncan et al
EPI_ISL_478624,Northumbria University / South Tees Hospitals NHS Foundation Trust / North Cumbria Integrated Care NHS Foundation Trust / North Tees and Hartlepool NHS Foundation Trust / Newcastle Hospitals NHS Foundation Trust,COVID-19 Genomics UK (COG-UK) Consortium,Darren L Smith et al
EPI_ISL_478625,Northumbria University / South Tees Hospitals NHS Foundation Trust / North Cumbria Integrated Care NHS Foundation Trust / North Tees and Hartlepool NHS Foundation Trust / Newcastle Hospitals NHS Foundation Trust,COVID-19 Genomics UK (COG-UK) Consortium,Darren L Smith et al
EPI_ISL_478626,Northumbria University / South Tees Hospitals NHS Foundation Trust / North Cumbria Integrated Care NHS Foundation Trust / North Tees and Hartlepool NHS Foundation Trust / Newcastle Hospitals NHS Foundation Trust,COVID-19 Genomics UK (COG-UK) Consortium,Darren L Smith et al
EPI_ISL_478627,Northumbria University / South Tees Hospitals NHS Foundation Trust / North Cumbria Integrated Care NHS Foundation Trust / North Tees and Hartlepool NHS Foundation Trust / Newcastle Hospitals NHS Foundation Trust,COVID-19 Genomics UK (COG-UK) Consortium,Darren L Smith et al
EPI_ISL_478628,Northumbria University / South Tees Hospitals NHS Foundation Trust / North Cumbria Integrated Care NHS Foundation Trust / North Tees and Hartlepool NHS Foundation Trust / Newcastle Hospitals NHS Foundation Trust,COVID-19 Genomics UK (COG-UK) Consortium,Darren L Smith et al
EPI_ISL_478629,Northumbria University / South Tees Hospitals NHS Foundation Trust / North Cumbria Integrated Care NHS Foundation Trust / North Tees and Hartlepool NHS Foundation Trust / Newcastle Hospitals NHS Foundation Trust,COVID-19 Genomics UK (COG-UK) Consortium,Darren L Smith et al
EPI_ISL_478630,Northumbria University / South Tees Hospitals NHS Foundation Trust / North Cumbria Integrated Care NHS Foundation Trust / North Tees and Hartlepool NHS Foundation Trust / Newcastle Hospitals NHS Foundation Trust,COVID-19 Genomics UK (COG-UK) Consortium,Darren L Smith et al
EPI_ISL_488689,"NU-OMICS DNA Sequencing research facility, Northumbria University",Wellcome Sanger Institute for the COVID-19 Genomics UK Consortium,Chris Duncan et al
EPI_ISL_488732,"NU-OMICS DNA Sequencing research facility, Northumbria University",Wellcome Sanger Institute for the COVID-19 Genomics UK Consortium,Chris Duncan et al
EPI_ISL_478631,Northumbria University / South Tees Hospitals NHS Foundation Trust / North Cumbria Integrated Care NHS Foundation Trust / North Tees and Hartlepool NHS Foundation Trust / Newcastle Hospitals NHS Foundation Trust,COVID-19 Genomics UK (COG-UK) Consortium,Darren L Smith et al
EPI_ISL_478632,Northumbria University / South Tees Hospitals NHS Foundation Trust / North Cumbria Integrated Care NHS Foundation Trust / North Tees and Hartlepool NHS Foundation Trust / Newcastle Hospitals NHS Foundation Trust,COVID-19 Genomics UK (COG-UK) Consortium,Darren L Smith et al
EPI_ISL_488702,"NU-OMICS DNA Sequencing research facility, Northumbria University",Wellcome Sanger Institute for the COVID-19 Genomics UK Consortium,Chris Duncan et al
EPI_ISL_488706,"NU-OMICS DNA Sequencing research facility, Northumbria University",Wellcome Sanger Institute for the COVID-19 Genomics UK Consortium,Chris Duncan et al
EPI_ISL_488635,"NU-OMICS DNA Sequencing research facility, Northumbria University",Wellcome Sanger Institute for the COVID-19 Genomics UK Consortium,Chris Duncan et al
EPI_ISL_488613,"NU-OMICS DNA Sequencing research facility, Northumbria University",Wellcome Sanger Institute for the COVID-19 Genomics UK Consortium,Chris Duncan et al
EPI_ISL_488619,"NU-OMICS DNA Sequencing research facility, Northumbria University",Wellcome Sanger Institute for the COVID-19 Genomics UK Consortium,Chris Duncan et al
EPI_ISL_488584,"NU-OMICS DNA Sequencing research facility, Northumbria University",Wellcome Sanger Institute for the COVID-19 Genomics UK Consortium,Chris Duncan et al
EPI_ISL_478633,Northumbria University / South Tees Hospitals NHS Foundation Trust / North Cumbria Integrated Care NHS Foundation Trust / North Tees and Hartlepool NHS Foundation Trust / Newcastle Hospitals NHS Foundation Trust,COVID-19 Genomics UK (COG-UK) Consortium,Darren L Smith et al
EPI_ISL_488545,"NU-OMICS DNA Sequencing research facility, Northumbria University",Wellcome Sanger Institute for the COVID-19 Genomics UK Consortium,Chris Duncan et al
EPI_ISL_478634,Northumbria University / South Tees Hospitals NHS Foundation Trust / North Cumbria Integrated Care NHS Foundation Trust / North Tees and Hartlepool NHS Foundation Trust / Newcastle Hospitals NHS Foundation Trust,COVID-19 Genomics UK (COG-UK) Consortium,Darren L Smith et al
EPI_ISL_488494,"NU-OMICS DNA Sequencing research facility, Northumbria University",Wellcome Sanger Institute for the COVID-19 Genomics UK Consortium,Chris Duncan et al
EPI_ISL_488665,"NU-OMICS DNA Sequencing research facility, Northumbria University",Wellcome Sanger Institute for the COVID-19 Genomics UK Consortium,Chris Duncan et al
EPI_ISL_488551,"NU-OMICS DNA Sequencing research facility, Northumbria University",Wellcome Sanger Institute for the COVID-19 Genomics UK Consortium,Chris Duncan et al
EPI_ISL_488712,"NU-OMICS DNA Sequencing research facility, Northumbria University",Wellcome Sanger Institute for the COVID-19 Genomics UK Consortium,Chris Duncan et al
EPI_ISL_488515,"NU-OMICS DNA Sequencing research facility, Northumbria University",Wellcome Sanger Institute for the COVID-19 Genomics UK Consortium,Chris Duncan et al
EPI_ISL_478635,Northumbria University / South Tees Hospitals NHS Foundation Trust / North Cumbria Integrated Care NHS Foundation Trust / North Tees and Hartlepool NHS Foundation Trust / Newcastle Hospitals NHS Foundation Trust,COVID-19 Genomics UK (COG-UK) Consortium,Darren L Smith et al
EPI_ISL_478636,Northumbria University / South Tees Hospitals NHS Foundation Trust / North Cumbria Integrated Care NHS Foundation Trust / North Tees and Hartlepool NHS Foundation Trust / Newcastle Hospitals NHS Foundation Trust,COVID-19 Genomics UK (COG-UK) Consortium,Darren L Smith et al
EPI_ISL_478637,Northumbria University / South Tees Hospitals NHS Foundation Trust / North Cumbria Integrated Care NHS Foundation Trust / North Tees and Hartlepool NHS Foundation Trust / Newcastle Hospitals NHS Foundation Trust,COVID-19 Genomics UK (COG-UK) Consortium,Darren L Smith et al
EPI_ISL_488672,"NU-OMICS DNA Sequencing research facility, Northumbria University",Wellcome Sanger Institute for the COVID-19 Genomics UK Consortium,Chris Duncan et al
EPI_ISL_488607,"NU-OMICS DNA Sequencing research facility, Northumbria University",Wellcome Sanger Institute for the COVID-19 Genomics UK Consortium,Chris Duncan et al
EPI_ISL_488649,"NU-OMICS DNA Sequencing research facility, Northumbria University",Wellcome Sanger Institute for the COVID-19 Genomics UK Consortium,Chris Duncan et al
EPI_ISL_488488,"NU-OMICS DNA Sequencing research facility, Northumbria University",Wellcome Sanger Institute for the COVID-19 Genomics UK Consortium,Chris Duncan et al
EPI_ISL_488523,"NU-OMICS DNA Sequencing research facility, Northumbria University",Wellcome Sanger Institute for the COVID-19 Genomics UK Consortium,Chris Duncan et al
EPI_ISL_488604,"NU-OMICS DNA Sequencing research facility, Northumbria University",Wellcome Sanger Institute for the COVID-19 Genomics UK Consortium,Chris Duncan et al
EPI_ISL_488696,"NU-OMICS DNA Sequencing research facility, Northumbria University",Wellcome Sanger Institute for the COVID-19 Genomics UK Consortium,Chris Duncan et al
EPI_ISL_488597,"NU-OMICS DNA Sequencing research facility, Northumbria University",Wellcome Sanger Institute for the COVID-19 Genomics UK Consortium,Chris Duncan et al
EPI_ISL_488558,"NU-OMICS DNA Sequencing research facility, Northumbria University",Wellcome Sanger Institute for the COVID-19 Genomics UK Consortium,Chris Duncan et al
EPI_ISL_488566,"NU-OMICS DNA Sequencing research facility, Northumbria University",Wellcome Sanger Institute for the COVID-19 Genomics UK Consortium,Chris Duncan et al
EPI_ISL_488501,"NU-OMICS DNA Sequencing research facility, Northumbria University",Wellcome Sanger Institute for the COVID-19 Genomics UK Consortium,Chris Duncan et al
EPI_ISL_488465,"NU-OMICS DNA Sequencing research facility, Northumbria University",Wellcome Sanger Institute for the COVID-19 Genomics UK Consortium,Chris Duncan et al
EPI_ISL_488540,"NU-OMICS DNA Sequencing research facility, Northumbria University",Wellcome Sanger Institute for the COVID-19 Genomics UK Consortium,Chris Duncan et al
EPI_ISL_488709,"NU-OMICS DNA Sequencing research facility, Northumbria University",Wellcome Sanger Institute for the COVID-19 Genomics UK Consortium,Chris Duncan et al
EPI_ISL_488537,"NU-OMICS DNA Sequencing research facility, Northumbria University",Wellcome Sanger Institute for the COVID-19 Genomics UK Consortium,Chris Duncan et al
EPI_ISL_488533,"NU-OMICS DNA Sequencing research facility, Northumbria University",Wellcome Sanger Institute for the COVID-19 Genomics UK Consortium,Chris Duncan et al
EPI_ISL_488546,"NU-OMICS DNA Sequencing research facility, Northumbria University",Wellcome Sanger Institute for the COVID-19 Genomics UK Consortium,Chris Duncan et al
EPI_ISL_478638,Northumbria University / South Tees Hospitals NHS Foundation Trust / North Cumbria Integrated Care NHS Foundation Trust / North Tees and Hartlepool NHS Foundation Trust / Newcastle Hospitals NHS Foundation Trust,COVID-19 Genomics UK (COG-UK) Consortium,Darren L Smith et al
EPI_ISL_488651,"NU-OMICS DNA Sequencing research facility, Northumbria University",Wellcome Sanger Institute for the COVID-19 Genomics UK Consortium,Chris Duncan et al
EPI_ISL_488642,"NU-OMICS DNA Sequencing research facility, Northumbria University",Wellcome Sanger Institute for the COVID-19 Genomics UK Consortium,Chris Duncan et al
EPI_ISL_488524,"NU-OMICS DNA Sequencing research facility, Northumbria University",Wellcome Sanger Institute for the COVID-19 Genomics UK Consortium,Chris Duncan et al
EPI_ISL_488677,"NU-OMICS DNA Sequencing research facility, Northumbria University",Wellcome Sanger Institute for the COVID-19 Genomics UK Consortium,Chris Duncan et al
EPI_ISL_488736,"NU-OMICS DNA Sequencing research facility, Northumbria University",Wellcome Sanger Institute for the COVID-19 Genomics UK Consortium,Chris Duncan et al
EPI_ISL_488668,"NU-OMICS DNA Sequencing research facility, Northumbria University",Wellcome Sanger Institute for the COVID-19 Genomics UK Consortium,Chris Duncan et al
EPI_ISL_488616,"NU-OMICS DNA Sequencing research facility, Northumbria University",Wellcome Sanger Institute for the COVID-19 Genomics UK Consortium,Chris Duncan et al
EPI_ISL_488703,"NU-OMICS DNA Sequencing research facility, Northumbria University",Wellcome Sanger Institute for the COVID-19 Genomics UK Consortium,Chris Duncan et al
EPI_ISL_488496,"NU-OMICS DNA Sequencing research facility, Northumbria University",Wellcome Sanger Institute for the COVID-19 Genomics UK Consortium,Chris Duncan et al
EPI_ISL_488477,"NU-OMICS DNA Sequencing research facility, Northumbria University",Wellcome Sanger Institute for the COVID-19 Genomics UK Consortium,Chris Duncan et al
EPI_ISL_488625,"NU-OMICS DNA Sequencing research facility, Northumbria University",Wellcome Sanger Institute for the COVID-19 Genomics UK Consortium,Chris Duncan et al
EPI_ISL_488516,"NU-OMICS DNA Sequencing research facility, Northumbria University",Wellcome Sanger Institute for the COVID-19 Genomics UK Consortium,Chris Duncan et al
EPI_ISL_488692,"NU-OMICS DNA Sequencing research facility, Northumbria University",Wellcome Sanger Institute for the COVID-19 Genomics UK Consortium,Chris Duncan et al
EPI_ISL_472286,Northumbria University / South Tees Hospitals NHS Foundation Trust / North Cumbria Integrated Care NHS Foundation Trust / North Tees and Hartlepool NHS Foundation Trust / Newcastle Hospitals NHS Foundation Trust,COVID-19 Genomics UK (COG-UK) Consortium,Darren L Smith et al
EPI_ISL_488531,"NU-OMICS DNA Sequencing research facility, Northumbria University",Wellcome Sanger Institute for the COVID-19 Genomics UK Consortium,Chris Duncan et al
EPI_ISL_488618,"NU-OMICS DNA Sequencing research facility, Northumbria University",Wellcome Sanger Institute for the COVID-19 Genomics UK Consortium,Chris Duncan et al
EPI_ISL_488462,"NU-OMICS DNA Sequencing research facility, Northumbria University",Wellcome Sanger Institute for the COVID-19 Genomics UK Consortium,Chris Duncan et al
EPI_ISL_478641,Northumbria University / South Tees Hospitals NHS Foundation Trust / North Cumbria Integrated Care NHS Foundation Trust / North Tees and Hartlepool NHS Foundation Trust / Newcastle Hospitals NHS Foundation Trust,COVID-19 Genomics UK (COG-UK) Consortium,Darren L Smith et al
EPI_ISL_472287,Northumbria University / South Tees Hospitals NHS Foundation Trust / North Cumbria Integrated Care NHS Foundation Trust / North Tees and Hartlepool NHS Foundation Trust / Newcastle Hospitals NHS Foundation Trust,COVID-19 Genomics UK (COG-UK) Consortium,Darren L Smith et al
EPI_ISL_488699,"NU-OMICS DNA Sequencing research facility, Northumbria University",Wellcome Sanger Institute for the COVID-19 Genomics UK Consortium,Chris Duncan et al
EPI_ISL_488697,"NU-OMICS DNA Sequencing research facility, Northumbria University",Wellcome Sanger Institute for the COVID-19 Genomics UK Consortium,Chris Duncan et al
EPI_ISL_488711,"NU-OMICS DNA Sequencing research facility, Northumbria University",Wellcome Sanger Institute for the COVID-19 Genomics UK Consortium,Chris Duncan et al
EPI_ISL_488691,"NU-OMICS DNA Sequencing research facility, Northumbria University",Wellcome Sanger Institute for the COVID-19 Genomics UK Consortium,Chris Duncan et al
EPI_ISL_488553,"NU-OMICS DNA Sequencing research facility, Northumbria University",Wellcome Sanger Institute for the COVID-19 Genomics UK Consortium,Chris Duncan et al
EPI_ISL_488652,"NU-OMICS DNA Sequencing research facility, Northumbria University",Wellcome Sanger Institute for the COVID-19 Genomics UK Consortium,Chris Duncan et al
EPI_ISL_488721,"NU-OMICS DNA Sequencing research facility, Northumbria University",Wellcome Sanger Institute for the COVID-19 Genomics UK Consortium,Chris Duncan et al
EPI_ISL_478642,Northumbria University / South Tees Hospitals NHS Foundation Trust / North Cumbria Integrated Care NHS Foundation Trust / North Tees and Hartlepool NHS Foundation Trust / Newcastle Hospitals NHS Foundation Trust,COVID-19 Genomics UK (COG-UK) Consortium,Darren L Smith et al
EPI_ISL_478643,Northumbria University / South Tees Hospitals NHS Foundation Trust / North Cumbria Integrated Care NHS Foundation Trust / North Tees and Hartlepool NHS Foundation Trust / Newcastle Hospitals NHS Foundation Trust,COVID-19 Genomics UK (COG-UK) Consortium,Darren L Smith et al
EPI_ISL_478644,Northumbria University / South Tees Hospitals NHS Foundation Trust / North Cumbria Integrated Care NHS Foundation Trust / North Tees and Hartlepool NHS Foundation Trust / Newcastle Hospitals NHS Foundation Trust,COVID-19 Genomics UK (COG-UK) Consortium,Darren L Smith et al
EPI_ISL_478645,Northumbria University / South Tees Hospitals NHS Foundation Trust / North Cumbria Integrated Care NHS Foundation Trust / North Tees and Hartlepool NHS Foundation Trust / Newcastle Hospitals NHS Foundation Trust,COVID-19 Genomics UK (COG-UK) Consortium,Darren L Smith et al
EPI_ISL_488457,"NU-OMICS DNA Sequencing research facility, Northumbria University",Wellcome Sanger Institute for the COVID-19 Genomics UK Consortium,Chris Duncan et al
EPI_ISL_488598,"NU-OMICS DNA Sequencing research facility, Northumbria University",Wellcome Sanger Institute for the COVID-19 Genomics UK Consortium,Chris Duncan et al
EPI_ISL_488650,"NU-OMICS DNA Sequencing research facility, Northumbria University",Wellcome Sanger Institute for the COVID-19 Genomics UK Consortium,Chris Duncan et al
EPI_ISL_478646,Northumbria University / South Tees Hospitals NHS Foundation Trust / North Cumbria Integrated Care NHS Foundation Trust / North Tees and Hartlepool NHS Foundation Trust / Newcastle Hospitals NHS Foundation Trust,COVID-19 Genomics UK (COG-UK) Consortium,Darren L Smith et al
EPI_ISL_478647,Northumbria University / South Tees Hospitals NHS Foundation Trust / North Cumbria Integrated Care NHS Foundation Trust / North Tees and Hartlepool NHS Foundation Trust / Newcastle Hospitals NHS Foundation Trust,COVID-19 Genomics UK (COG-UK) Consortium,Darren L Smith et al
EPI_ISL_478648,Northumbria University / South Tees Hospitals NHS Foundation Trust / North Cumbria Integrated Care NHS Foundation Trust / North Tees and Hartlepool NHS Foundation Trust / Newcastle Hospitals NHS Foundation Trust,COVID-19 Genomics UK (COG-UK) Consortium,Darren L Smith et al
EPI_ISL_478649,Northumbria University / South Tees Hospitals NHS Foundation Trust / North Cumbria Integrated Care NHS Foundation Trust / North Tees and Hartlepool NHS Foundation Trust / Newcastle Hospitals NHS Foundation Trust,COVID-19 Genomics UK (COG-UK) Consortium,Darren L Smith et al
EPI_ISL_478650,Northumbria University / South Tees Hospitals NHS Foundation Trust / North Cumbria Integrated Care NHS Foundation Trust / North Tees and Hartlepool NHS Foundation Trust / Newcastle Hospitals NHS Foundation Trust,COVID-19 Genomics UK (COG-UK) Consortium,Darren L Smith et al
EPI_ISL_472288,Northumbria University / South Tees Hospitals NHS Foundation Trust / North Cumbria Integrated Care NHS Foundation Trust / North Tees and Hartlepool NHS Foundation Trust / Newcastle Hospitals NHS Foundation Trust,COVID-19 Genomics UK (COG-UK) Consortium,Darren L Smith et al
EPI_ISL_478651,Northumbria University / South Tees Hospitals NHS Foundation Trust / North Cumbria Integrated Care NHS Foundation Trust / North Tees and Hartlepool NHS Foundation Trust / Newcastle Hospitals NHS Foundation Trust,COVID-19 Genomics UK (COG-UK) Consortium,Darren L Smith et al
EPI_ISL_488570,"NU-OMICS DNA Sequencing research facility, Northumbria University",Wellcome Sanger Institute for the COVID-19 Genomics UK Consortium,Chris Duncan et al
EPI_ISL_488698,"NU-OMICS DNA Sequencing research facility, Northumbria University",Wellcome Sanger Institute for the COVID-19 Genomics UK Consortium,Chris Duncan et al
EPI_ISL_488610,"NU-OMICS DNA Sequencing research facility, Northumbria University",Wellcome Sanger Institute for the COVID-19 Genomics UK Consortium,Chris Duncan et al
EPI_ISL_488592,"NU-OMICS DNA Sequencing research facility, Northumbria University",Wellcome Sanger Institute for the COVID-19 Genomics UK Consortium,Chris Duncan et al
EPI_ISL_488595,"NU-OMICS DNA Sequencing research facility, Northumbria University",Wellcome Sanger Institute for the COVID-19 Genomics UK Consortium,Chris Duncan et al
EPI_ISL_488710,"NU-OMICS DNA Sequencing research facility, Northumbria University",Wellcome Sanger Institute for the COVID-19 Genomics UK Consortium,Chris Duncan et al
EPI_ISL_478652,Northumbria University / South Tees Hospitals NHS Foundation Trust / North Cumbria Integrated Care NHS Foundation Trust / North Tees and Hartlepool NHS Foundation Trust / Newcastle Hospitals NHS Foundation Trust,COVID-19 Genomics UK (COG-UK) Consortium,Darren L Smith et al
EPI_ISL_488629,"NU-OMICS DNA Sequencing research facility, Northumbria University",Wellcome Sanger Institute for the COVID-19 Genomics UK Consortium,Chris Duncan et al
EPI_ISL_488489,"NU-OMICS DNA Sequencing research facility, Northumbria University",Wellcome Sanger Institute for the COVID-19 Genomics UK Consortium,Chris Duncan et al
EPI_ISL_488634,"NU-OMICS DNA Sequencing research facility, Northumbria University",Wellcome Sanger Institute for the COVID-19 Genomics UK Consortium,Chris Duncan et al
EPI_ISL_478653,Northumbria University / South Tees Hospitals NHS Foundation Trust / North Cumbria Integrated Care NHS Foundation Trust / North Tees and Hartlepool NHS Foundation Trust / Newcastle Hospitals NHS Foundation Trust,COVID-19 Genomics UK (COG-UK) Consortium,Darren L Smith et al
EPI_ISL_478654,Northumbria University / South Tees Hospitals NHS Foundation Trust / North Cumbria Integrated Care NHS Foundation Trust / North Tees and Hartlepool NHS Foundation Trust / Newcastle Hospitals NHS Foundation Trust,COVID-19 Genomics UK (COG-UK) Consortium,Darren L Smith et al
EPI_ISL_478655,Northumbria University / South Tees Hospitals NHS Foundation Trust / North Cumbria Integrated Care NHS Foundation Trust / North Tees and Hartlepool NHS Foundation Trust / Newcastle Hospitals NHS Foundation Trust,COVID-19 Genomics UK (COG-UK) Consortium,Darren L Smith et al
EPI_ISL_478656,Northumbria University / South Tees Hospitals NHS Foundation Trust / North Cumbria Integrated Care NHS Foundation Trust / North Tees and Hartlepool NHS Foundation Trust / Newcastle Hospitals NHS Foundation Trust,COVID-19 Genomics UK (COG-UK) Consortium,Darren L Smith et al
EPI_ISL_478657,Northumbria University / South Tees Hospitals NHS Foundation Trust / North Cumbria Integrated Care NHS Foundation Trust / North Tees and Hartlepool NHS Foundation Trust / Newcastle Hospitals NHS Foundation Trust,COVID-19 Genomics UK (COG-UK) Consortium,Darren L Smith et al
EPI_ISL_488499,"NU-OMICS DNA Sequencing research facility, Northumbria University",Wellcome Sanger Institute for the COVID-19 Genomics UK Consortium,Chris Duncan et al
EPI_ISL_478658,Northumbria University / South Tees Hospitals NHS Foundation Trust / North Cumbria Integrated Care NHS Foundation Trust / North Tees and Hartlepool NHS Foundation Trust / Newcastle Hospitals NHS Foundation Trust,COVID-19 Genomics UK (COG-UK) Consortium,Darren L Smith et al
EPI_ISL_478659,Northumbria University / South Tees Hospitals NHS Foundation Trust / North Cumbria Integrated Care NHS Foundation Trust / North Tees and Hartlepool NHS Foundation Trust / Newcastle Hospitals NHS Foundation Trust,COVID-19 Genomics UK (COG-UK) Consortium,Darren L Smith et al
EPI_ISL_478660,Northumbria University / South Tees Hospitals NHS Foundation Trust / North Cumbria Integrated Care NHS Foundation Trust / North Tees and Hartlepool NHS Foundation Trust / Newcastle Hospitals NHS Foundation Trust,COVID-19 Genomics UK (COG-UK) Consortium,Darren L Smith et al
EPI_ISL_478661,Northumbria University / South Tees Hospitals NHS Foundation Trust / North Cumbria Integrated Care NHS Foundation Trust / North Tees and Hartlepool NHS Foundation Trust / Newcastle Hospitals NHS Foundation Trust,COVID-19 Genomics UK (COG-UK) Consortium,Darren L Smith et al
EPI_ISL_488648,"NU-OMICS DNA Sequencing research facility, Northumbria University",Wellcome Sanger Institute for the COVID-19 Genomics UK Consortium,Chris Duncan et al
EPI_ISL_488468,"NU-OMICS DNA Sequencing research facility, Northumbria University",Wellcome Sanger Institute for the COVID-19 Genomics UK Consortium,Chris Duncan et al
EPI_ISL_488685,"NU-OMICS DNA Sequencing research facility, Northumbria University",Wellcome Sanger Institute for the COVID-19 Genomics UK Consortium,Chris Duncan et al
EPI_ISL_488567,"NU-OMICS DNA Sequencing research facility, Northumbria University",Wellcome Sanger Institute for the COVID-19 Genomics UK Consortium,Chris Duncan et al
EPI_ISL_488641,"NU-OMICS DNA Sequencing research facility, Northumbria University",Wellcome Sanger Institute for the COVID-19 Genomics UK Consortium,Chris Duncan et al
EPI_ISL_488656,"NU-OMICS DNA Sequencing research facility, Northumbria University",Wellcome Sanger Institute for the COVID-19 Genomics UK Consortium,Chris Duncan et al
EPI_ISL_488722,"NU-OMICS DNA Sequencing research facility, Northumbria University",Wellcome Sanger Institute for the COVID-19 Genomics UK Consortium,Chris Duncan et al
EPI_ISL_488530,"NU-OMICS DNA Sequencing research facility, Northumbria University",Wellcome Sanger Institute for the COVID-19 Genomics UK Consortium,Chris Duncan et al
EPI_ISL_478662,Northumbria University / South Tees Hospitals NHS Foundation Trust / North Cumbria Integrated Care NHS Foundation Trust / North Tees and Hartlepool NHS Foundation Trust / Newcastle Hospitals NHS Foundation Trust,COVID-19 Genomics UK (COG-UK) Consortium,Darren L Smith et al
EPI_ISL_472289,Northumbria University / South Tees Hospitals NHS Foundation Trust / North Cumbria Integrated Care NHS Foundation Trust / North Tees and Hartlepool NHS Foundation Trust / Newcastle Hospitals NHS Foundation Trust,COVID-19 Genomics UK (COG-UK) Consortium,Darren L Smith et al
EPI_ISL_472290,Northumbria University / South Tees Hospitals NHS Foundation Trust / North Cumbria Integrated Care NHS Foundation Trust / North Tees and Hartlepool NHS Foundation Trust / Newcastle Hospitals NHS Foundation Trust,COVID-19 Genomics UK (COG-UK) Consortium,Darren L Smith et al
EPI_ISL_488542,"NU-OMICS DNA Sequencing research facility, Northumbria University",Wellcome Sanger Institute for the COVID-19 Genomics UK Consortium,Chris Duncan et al
EPI_ISL_488676,"NU-OMICS DNA Sequencing research facility, Northumbria University",Wellcome Sanger Institute for the COVID-19 Genomics UK Consortium,Chris Duncan et al
EPI_ISL_488509,"NU-OMICS DNA Sequencing research facility, Northumbria University",Wellcome Sanger Institute for the COVID-19 Genomics UK Consortium,Chris Duncan et al
EPI_ISL_488723,"NU-OMICS DNA Sequencing research facility, Northumbria University",Wellcome Sanger Institute for the COVID-19 Genomics UK Consortium,Chris Duncan et al
EPI_ISL_488521,"NU-OMICS DNA Sequencing research facility, Northumbria University",Wellcome Sanger Institute for the COVID-19 Genomics UK Consortium,Chris Duncan et al
EPI_ISL_488534,"NU-OMICS DNA Sequencing research facility, Northumbria University",Wellcome Sanger Institute for the COVID-19 Genomics UK Consortium,Chris Duncan et al
EPI_ISL_478663,Northumbria University / South Tees Hospitals NHS Foundation Trust / North Cumbria Integrated Care NHS Foundation Trust / North Tees and Hartlepool NHS Foundation Trust / Newcastle Hospitals NHS Foundation Trust,COVID-19 Genomics UK (COG-UK) Consortium,Darren L Smith et al
EPI_ISL_488738,"NU-OMICS DNA Sequencing research facility, Northumbria University",Wellcome Sanger Institute for the COVID-19 Genomics UK Consortium,Chris Duncan et al
EPI_ISL_478666,Northumbria University / South Tees Hospitals NHS Foundation Trust / North Cumbria Integrated Care NHS Foundation Trust / North Tees and Hartlepool NHS Foundation Trust / Newcastle Hospitals NHS Foundation Trust,COVID-19 Genomics UK (COG-UK) Consortium,Darren L Smith et al
EPI_ISL_478667,Northumbria University / South Tees Hospitals NHS Foundation Trust / North Cumbria Integrated Care NHS Foundation Trust / North Tees and Hartlepool NHS Foundation Trust / Newcastle Hospitals NHS Foundation Trust,COVID-19 Genomics UK (COG-UK) Consortium,Darren L Smith et al
EPI_ISL_488704,"NU-OMICS DNA Sequencing research facility, Northumbria University",Wellcome Sanger Institute for the COVID-19 Genomics UK Consortium,Chris Duncan et al
EPI_ISL_469316,"NU-OMICS DNA Sequencing research facility, Northumbria University",Wellcome Sanger Institute for the COVID-19 Genomics UK Consortium,Chris Duncan et al
EPI_ISL_469342,"NU-OMICS DNA Sequencing research facility, Northumbria University",Wellcome Sanger Institute for the COVID-19 Genomics UK Consortium,Chris Duncan et al
EPI_ISL_469303,"NU-OMICS DNA Sequencing research facility, Northumbria University",Wellcome Sanger Institute for the COVID-19 Genomics UK Consortium,Chris Duncan et al
EPI_ISL_469312,"NU-OMICS DNA Sequencing research facility, Northumbria University",Wellcome Sanger Institute for the COVID-19 Genomics UK Consortium,Chris Duncan et al
EPI_ISL_469339,"NU-OMICS DNA Sequencing research facility, Northumbria University",Wellcome Sanger Institute for the COVID-19 Genomics UK Consortium,Chris Duncan et al
EPI_ISL_453545,Quadram Institute Bioscience,COVID-19 Genomics UK (COG-UK) Consortium,Dave J. Baker et al
EPI_ISL_448978,Quadram Institute Bioscience,COVID-19 Genomics UK (COG-UK) Consortium,Dave J. Baker et al
EPI_ISL_448979,Quadram Institute Bioscience,COVID-19 Genomics UK (COG-UK) Consortium,Dave J. Baker et al
EPI_ISL_448980,Quadram Institute Bioscience,COVID-19 Genomics UK (COG-UK) Consortium,Dave J. Baker et al
EPI_ISL_448981,Quadram Institute Bioscience,COVID-19 Genomics UK (COG-UK) Consortium,Dave J. Baker et al
EPI_ISL_448982,Quadram Institute Bioscience,COVID-19 Genomics UK (COG-UK) Consortium,Dave J. Baker et al
EPI_ISL_453546,Quadram Institute Bioscience,COVID-19 Genomics UK (COG-UK) Consortium,Dave J. Baker et al
EPI_ISL_448983,Quadram Institute Bioscience,COVID-19 Genomics UK (COG-UK) Consortium,Dave J. Baker et al
EPI_ISL_448984,Quadram Institute Bioscience,COVID-19 Genomics UK (COG-UK) Consortium,Dave J. Baker et al
EPI_ISL_448985,Quadram Institute Bioscience,COVID-19 Genomics UK (COG-UK) Consortium,Dave J. Baker et al
EPI_ISL_448986,Quadram Institute Bioscience,COVID-19 Genomics UK (COG-UK) Consortium,Dave J. Baker et al
EPI_ISL_448987,Quadram Institute Bioscience,COVID-19 Genomics UK (COG-UK) Consortium,Dave J. Baker et al
EPI_ISL_448988,Quadram Institute Bioscience,COVID-19 Genomics UK (COG-UK) Consortium,Dave J. Baker et al
EPI_ISL_448989,Quadram Institute Bioscience,COVID-19 Genomics UK (COG-UK) Consortium,Dave J. Baker et al
EPI_ISL_448990,Quadram Institute Bioscience,COVID-19 Genomics UK (COG-UK) Consortium,Dave J. Baker et al
EPI_ISL_448991,Quadram Institute Bioscience,COVID-19 Genomics UK (COG-UK) Consortium,Dave J. Baker et al
EPI_ISL_448992,Quadram Institute Bioscience,COVID-19 Genomics UK (COG-UK) Consortium,Dave J. Baker et al
EPI_ISL_448993,Quadram Institute Bioscience,COVID-19 Genomics UK (COG-UK) Consortium,Dave J. Baker et al
EPI_ISL_453547,Quadram Institute Bioscience,COVID-19 Genomics UK (COG-UK) Consortium,Dave J. Baker et al
EPI_ISL_448994,Quadram Institute Bioscience,COVID-19 Genomics UK (COG-UK) Consortium,Dave J. Baker et al
EPI_ISL_448995,Quadram Institute Bioscience,COVID-19 Genomics UK (COG-UK) Consortium,Dave J. Baker et al
EPI_ISL_480329,Quadram Institute Bioscience,COVID-19 Genomics UK (COG-UK) Consortium,Dave J. Baker et al
EPI_ISL_448996,Quadram Institute Bioscience,COVID-19 Genomics UK (COG-UK) Consortium,Dave J. Baker et al
EPI_ISL_453548,Quadram Institute Bioscience,COVID-19 Genomics UK (COG-UK) Consortium,Dave J. Baker et al
EPI_ISL_448997,Quadram Institute Bioscience,COVID-19 Genomics UK (COG-UK) Consortium,Dave J. Baker et al
EPI_ISL_453549,Quadram Institute Bioscience,COVID-19 Genomics UK (COG-UK) Consortium,Dave J. Baker et al
EPI_ISL_480330,Quadram Institute Bioscience,COVID-19 Genomics UK (COG-UK) Consortium,Dave J. Baker et al
EPI_ISL_448998,Quadram Institute Bioscience,COVID-19 Genomics UK (COG-UK) Consortium,Dave J. Baker et al
EPI_ISL_453550,Quadram Institute Bioscience,COVID-19 Genomics UK (COG-UK) Consortium,Dave J. Baker et al
EPI_ISL_448999,Quadram Institute Bioscience,COVID-19 Genomics UK (COG-UK) Consortium,Dave J. Baker et al
EPI_ISL_449000,Quadram Institute Bioscience,COVID-19 Genomics UK (COG-UK) Consortium,Dave J. Baker et al
EPI_ISL_449001,Quadram Institute Bioscience,COVID-19 Genomics UK (COG-UK) Consortium,Dave J. Baker et al
EPI_ISL_453551,Quadram Institute Bioscience,COVID-19 Genomics UK (COG-UK) Consortium,Dave J. Baker et al
EPI_ISL_449002,Quadram Institute Bioscience,COVID-19 Genomics UK (COG-UK) Consortium,Dave J. Baker et al
EPI_ISL_453552,Quadram Institute Bioscience,COVID-19 Genomics UK (COG-UK) Consortium,Dave J. Baker et al
EPI_ISL_449003,Quadram Institute Bioscience,COVID-19 Genomics UK (COG-UK) Consortium,Dave J. Baker et al
EPI_ISL_449004,Quadram Institute Bioscience,COVID-19 Genomics UK (COG-UK) Consortium,Dave J. Baker et al
EPI_ISL_449005,Quadram Institute Bioscience,COVID-19 Genomics UK (COG-UK) Consortium,Dave J. Baker et al
EPI_ISL_449006,Quadram Institute Bioscience,COVID-19 Genomics UK (COG-UK) Consortium,Dave J. Baker et al
EPI_ISL_453553,Quadram Institute Bioscience,COVID-19 Genomics UK (COG-UK) Consortium,Dave J. Baker et al
EPI_ISL_449007,Quadram Institute Bioscience,COVID-19 Genomics UK (COG-UK) Consortium,Dave J. Baker et al
EPI_ISL_449008,Quadram Institute Bioscience,COVID-19 Genomics UK (COG-UK) Consortium,Dave J. Baker et al
EPI_ISL_449009,Quadram Institute Bioscience,COVID-19 Genomics UK (COG-UK) Consortium,Dave J. Baker et al
EPI_ISL_449010,Quadram Institute Bioscience,COVID-19 Genomics UK (COG-UK) Consortium,Dave J. Baker et al
EPI_ISL_449011,Quadram Institute Bioscience,COVID-19 Genomics UK (COG-UK) Consortium,Dave J. Baker et al
EPI_ISL_449012,Quadram Institute Bioscience,COVID-19 Genomics UK (COG-UK) Consortium,Dave J. Baker et al
EPI_ISL_453554,Quadram Institute Bioscience,COVID-19 Genomics UK (COG-UK) Consortium,Dave J. Baker et al
EPI_ISL_449013,Quadram Institute Bioscience,COVID-19 Genomics UK (COG-UK) Consortium,Dave J. Baker et al
EPI_ISL_453555,Quadram Institute Bioscience,COVID-19 Genomics UK (COG-UK) Consortium,Dave J. Baker et al
EPI_ISL_449014,Quadram Institute Bioscience,COVID-19 Genomics UK (COG-UK) Consortium,Dave J. Baker et al
EPI_ISL_449015,Quadram Institute Bioscience,COVID-19 Genomics UK (COG-UK) Consortium,Dave J. Baker et al
EPI_ISL_449016,Quadram Institute Bioscience,COVID-19 Genomics UK (COG-UK) Consortium,Dave J. Baker et al
EPI_ISL_449017,Quadram Institute Bioscience,COVID-19 Genomics UK (COG-UK) Consortium,Dave J. Baker et al
EPI_ISL_449018,Quadram Institute Bioscience,COVID-19 Genomics UK (COG-UK) Consortium,Dave J. Baker et al
EPI_ISL_449019,Quadram Institute Bioscience,COVID-19 Genomics UK (COG-UK) Consortium,Dave J. Baker et al
EPI_ISL_449020,Quadram Institute Bioscience,COVID-19 Genomics UK (COG-UK) Consortium,Dave J. Baker et al
EPI_ISL_453556,Quadram Institute Bioscience,COVID-19 Genomics UK (COG-UK) Consortium,Dave J. Baker et al
EPI_ISL_449021,Quadram Institute Bioscience,COVID-19 Genomics UK (COG-UK) Consortium,Dave J. Baker et al
EPI_ISL_449022,Quadram Institute Bioscience,COVID-19 Genomics UK (COG-UK) Consortium,Dave J. Baker et al
EPI_ISL_449023,Quadram Institute Bioscience,COVID-19 Genomics UK (COG-UK) Consortium,Dave J. Baker et al
EPI_ISL_449024,Quadram Institute Bioscience,COVID-19 Genomics UK (COG-UK) Consortium,Dave J. Baker et al
EPI_ISL_449025,Quadram Institute Bioscience,COVID-19 Genomics UK (COG-UK) Consortium,Dave J. Baker et al
EPI_ISL_449026,Quadram Institute Bioscience,COVID-19 Genomics UK (COG-UK) Consortium,Dave J. Baker et al
EPI_ISL_449027,Quadram Institute Bioscience,COVID-19 Genomics UK (COG-UK) Consortium,Dave J. Baker et al
EPI_ISL_449028,Quadram Institute Bioscience,COVID-19 Genomics UK (COG-UK) Consortium,Dave J. Baker et al
EPI_ISL_449029,Quadram Institute Bioscience,COVID-19 Genomics UK (COG-UK) Consortium,Dave J. Baker et al
EPI_ISL_449030,Quadram Institute Bioscience,COVID-19 Genomics UK (COG-UK) Consortium,Dave J. Baker et al
EPI_ISL_449031,Quadram Institute Bioscience,COVID-19 Genomics UK (COG-UK) Consortium,Dave J. Baker et al
EPI_ISL_449032,Quadram Institute Bioscience,COVID-19 Genomics UK (COG-UK) Consortium,Dave J. Baker et al
EPI_ISL_449033,Quadram Institute Bioscience,COVID-19 Genomics UK (COG-UK) Consortium,Dave J. Baker et al
EPI_ISL_449034,Quadram Institute Bioscience,COVID-19 Genomics UK (COG-UK) Consortium,Dave J. Baker et al
EPI_ISL_449035,Quadram Institute Bioscience,COVID-19 Genomics UK (COG-UK) Consortium,Dave J. Baker et al
EPI_ISL_449036,Quadram Institute Bioscience,COVID-19 Genomics UK (COG-UK) Consortium,Dave J. Baker et al
EPI_ISL_449037,Quadram Institute Bioscience,COVID-19 Genomics UK (COG-UK) Consortium,Dave J. Baker et al
EPI_ISL_449038,Quadram Institute Bioscience,COVID-19 Genomics UK (COG-UK) Consortium,Dave J. Baker et al
EPI_ISL_449039,Quadram Institute Bioscience,COVID-19 Genomics UK (COG-UK) Consortium,Dave J. Baker et al
EPI_ISL_449040,Quadram Institute Bioscience,COVID-19 Genomics UK (COG-UK) Consortium,Dave J. Baker et al
EPI_ISL_449041,Quadram Institute Bioscience,COVID-19 Genomics UK (COG-UK) Consortium,Dave J. Baker et al
EPI_ISL_449042,Quadram Institute Bioscience,COVID-19 Genomics UK (COG-UK) Consortium,Dave J. Baker et al
EPI_ISL_449043,Quadram Institute Bioscience,COVID-19 Genomics UK (COG-UK) Consortium,Dave J. Baker et al
EPI_ISL_449044,Quadram Institute Bioscience,COVID-19 Genomics UK (COG-UK) Consortium,Dave J. Baker et al
EPI_ISL_449045,Quadram Institute Bioscience,COVID-19 Genomics UK (COG-UK) Consortium,Dave J. Baker et al
EPI_ISL_457326,Quadram Institute Bioscience,COVID-19 Genomics UK (COG-UK) Consortium,Dave J. Baker et al
EPI_ISL_449046,Quadram Institute Bioscience,COVID-19 Genomics UK (COG-UK) Consortium,Dave J. Baker et al
EPI_ISL_449047,Quadram Institute Bioscience,COVID-19 Genomics UK (COG-UK) Consortium,Dave J. Baker et al
EPI_ISL_449048,Quadram Institute Bioscience,COVID-19 Genomics UK (COG-UK) Consortium,Dave J. Baker et al
EPI_ISL_449049,Quadram Institute Bioscience,COVID-19 Genomics UK (COG-UK) Consortium,Dave J. Baker et al
EPI_ISL_449050,Quadram Institute Bioscience,COVID-19 Genomics UK (COG-UK) Consortium,Dave J. Baker et al
EPI_ISL_449051,Quadram Institute Bioscience,COVID-19 Genomics UK (COG-UK) Consortium,Dave J. Baker et al
EPI_ISL_449052,Quadram Institute Bioscience,COVID-19 Genomics UK (COG-UK) Consortium,Dave J. Baker et al
EPI_ISL_449053,Quadram Institute Bioscience,COVID-19 Genomics UK (COG-UK) Consortium,Dave J. Baker et al
EPI_ISL_449054,Quadram Institute Bioscience,COVID-19 Genomics UK (COG-UK) Consortium,Dave J. Baker et al
EPI_ISL_449055,Quadram Institute Bioscience,COVID-19 Genomics UK (COG-UK) Consortium,Dave J. Baker et al
EPI_ISL_461805,Quadram Institute Bioscience,COVID-19 Genomics UK (COG-UK) Consortium,Dave J. Baker et al
EPI_ISL_449056,Quadram Institute Bioscience,COVID-19 Genomics UK (COG-UK) Consortium,Dave J. Baker et al
EPI_ISL_449057,Quadram Institute Bioscience,COVID-19 Genomics UK (COG-UK) Consortium,Dave J. Baker et al
EPI_ISL_449058,Quadram Institute Bioscience,COVID-19 Genomics UK (COG-UK) Consortium,Dave J. Baker et al
EPI_ISL_449059,Quadram Institute Bioscience,COVID-19 Genomics UK (COG-UK) Consortium,Dave J. Baker et al
EPI_ISL_449060,Quadram Institute Bioscience,COVID-19 Genomics UK (COG-UK) Consortium,Dave J. Baker et al
EPI_ISL_449061,Quadram Institute Bioscience,COVID-19 Genomics UK (COG-UK) Consortium,Dave J. Baker et al
EPI_ISL_449062,Quadram Institute Bioscience,COVID-19 Genomics UK (COG-UK) Consortium,Dave J. Baker et al
EPI_ISL_449063,Quadram Institute Bioscience,COVID-19 Genomics UK (COG-UK) Consortium,Dave J. Baker et al
EPI_ISL_449064,Quadram Institute Bioscience,COVID-19 Genomics UK (COG-UK) Consortium,Dave J. Baker et al
EPI_ISL_449065,Quadram Institute Bioscience,COVID-19 Genomics UK (COG-UK) Consortium,Dave J. Baker et al
EPI_ISL_457327,Quadram Institute Bioscience,COVID-19 Genomics UK (COG-UK) Consortium,Dave J. Baker et al
EPI_ISL_449066,Quadram Institute Bioscience,COVID-19 Genomics UK (COG-UK) Consortium,Dave J. Baker et al
EPI_ISL_449067,Quadram Institute Bioscience,COVID-19 Genomics UK (COG-UK) Consortium,Dave J. Baker et al
EPI_ISL_449068,Quadram Institute Bioscience,COVID-19 Genomics UK (COG-UK) Consortium,Dave J. Baker et al
EPI_ISL_449069,Quadram Institute Bioscience,COVID-19 Genomics UK (COG-UK) Consortium,Dave J. Baker et al
EPI_ISL_449070,Quadram Institute Bioscience,COVID-19 Genomics UK (COG-UK) Consortium,Dave J. Baker et al
EPI_ISL_449071,Quadram Institute Bioscience,COVID-19 Genomics UK (COG-UK) Consortium,Dave J. Baker et al
EPI_ISL_449072,Quadram Institute Bioscience,COVID-19 Genomics UK (COG-UK) Consortium,Dave J. Baker et al
EPI_ISL_449073,Quadram Institute Bioscience,COVID-19 Genomics UK (COG-UK) Consortium,Dave J. Baker et al
EPI_ISL_449074,Quadram Institute Bioscience,COVID-19 Genomics UK (COG-UK) Consortium,Dave J. Baker et al
EPI_ISL_449075,Quadram Institute Bioscience,COVID-19 Genomics UK (COG-UK) Consortium,Dave J. Baker et al
EPI_ISL_449076,Quadram Institute Bioscience,COVID-19 Genomics UK (COG-UK) Consortium,Dave J. Baker et al
EPI_ISL_449077,Quadram Institute Bioscience,COVID-19 Genomics UK (COG-UK) Consortium,Dave J. Baker et al
EPI_ISL_449078,Quadram Institute Bioscience,COVID-19 Genomics UK (COG-UK) Consortium,Dave J. Baker et al
EPI_ISL_449079,Quadram Institute Bioscience,COVID-19 Genomics UK (COG-UK) Consortium,Dave J. Baker et al
EPI_ISL_449080,Quadram Institute Bioscience,COVID-19 Genomics UK (COG-UK) Consortium,Dave J. Baker et al
EPI_ISL_449081,Quadram Institute Bioscience,COVID-19 Genomics UK (COG-UK) Consortium,Dave J. Baker et al
EPI_ISL_461806,Quadram Institute Bioscience,COVID-19 Genomics UK (COG-UK) Consortium,Dave J. Baker et al
EPI_ISL_449082,Quadram Institute Bioscience,COVID-19 Genomics UK (COG-UK) Consortium,Dave J. Baker et al
EPI_ISL_449083,Quadram Institute Bioscience,COVID-19 Genomics UK (COG-UK) Consortium,Dave J. Baker et al
EPI_ISL_449084,Quadram Institute Bioscience,COVID-19 Genomics UK (COG-UK) Consortium,Dave J. Baker et al
EPI_ISL_449085,Quadram Institute Bioscience,COVID-19 Genomics UK (COG-UK) Consortium,Dave J. Baker et al
EPI_ISL_449086,Quadram Institute Bioscience,COVID-19 Genomics UK (COG-UK) Consortium,Dave J. Baker et al
EPI_ISL_449087,Quadram Institute Bioscience,COVID-19 Genomics UK (COG-UK) Consortium,Dave J. Baker et al
EPI_ISL_449089,Quadram Institute Bioscience,COVID-19 Genomics UK (COG-UK) Consortium,Dave J. Baker et al
EPI_ISL_449090,Quadram Institute Bioscience,COVID-19 Genomics UK (COG-UK) Consortium,Dave J. Baker et al
EPI_ISL_449091,Quadram Institute Bioscience,COVID-19 Genomics UK (COG-UK) Consortium,Dave J. Baker et al
EPI_ISL_449092,Quadram Institute Bioscience,COVID-19 Genomics UK (COG-UK) Consortium,Dave J. Baker et al
EPI_ISL_449093,Quadram Institute Bioscience,COVID-19 Genomics UK (COG-UK) Consortium,Dave J. Baker et al
EPI_ISL_449094,Quadram Institute Bioscience,COVID-19 Genomics UK (COG-UK) Consortium,Dave J. Baker et al
EPI_ISL_449095,Quadram Institute Bioscience,COVID-19 Genomics UK (COG-UK) Consortium,Dave J. Baker et al
EPI_ISL_449096,Quadram Institute Bioscience,COVID-19 Genomics UK (COG-UK) Consortium,Dave J. Baker et al
EPI_ISL_449097,Quadram Institute Bioscience,COVID-19 Genomics UK (COG-UK) Consortium,Dave J. Baker et al
EPI_ISL_449098,Quadram Institute Bioscience,COVID-19 Genomics UK (COG-UK) Consortium,Dave J. Baker et al
EPI_ISL_449099,Quadram Institute Bioscience,COVID-19 Genomics UK (COG-UK) Consortium,Dave J. Baker et al
EPI_ISL_449100,Quadram Institute Bioscience,COVID-19 Genomics UK (COG-UK) Consortium,Dave J. Baker et al
EPI_ISL_449101,Quadram Institute Bioscience,COVID-19 Genomics UK (COG-UK) Consortium,Dave J. Baker et al
EPI_ISL_449102,Quadram Institute Bioscience,COVID-19 Genomics UK (COG-UK) Consortium,Dave J. Baker et al
EPI_ISL_449103,Quadram Institute Bioscience,COVID-19 Genomics UK (COG-UK) Consortium,Dave J. Baker et al
EPI_ISL_449104,Quadram Institute Bioscience,COVID-19 Genomics UK (COG-UK) Consortium,Dave J. Baker et al
EPI_ISL_449105,Quadram Institute Bioscience,COVID-19 Genomics UK (COG-UK) Consortium,Dave J. Baker et al
EPI_ISL_449106,Quadram Institute Bioscience,COVID-19 Genomics UK (COG-UK) Consortium,Dave J. Baker et al
EPI_ISL_449107,Quadram Institute Bioscience,COVID-19 Genomics UK (COG-UK) Consortium,Dave J. Baker et al
EPI_ISL_449108,Quadram Institute Bioscience,COVID-19 Genomics UK (COG-UK) Consortium,Dave J. Baker et al
EPI_ISL_449109,Quadram Institute Bioscience,COVID-19 Genomics UK (COG-UK) Consortium,Dave J. Baker et al
EPI_ISL_449110,Quadram Institute Bioscience,COVID-19 Genomics UK (COG-UK) Consortium,Dave J. Baker et al
EPI_ISL_449111,Quadram Institute Bioscience,COVID-19 Genomics UK (COG-UK) Consortium,Dave J. Baker et al
EPI_ISL_449112,Quadram Institute Bioscience,COVID-19 Genomics UK (COG-UK) Consortium,Dave J. Baker et al
EPI_ISL_449113,Quadram Institute Bioscience,COVID-19 Genomics UK (COG-UK) Consortium,Dave J. Baker et al
EPI_ISL_449115,Quadram Institute Bioscience,COVID-19 Genomics UK (COG-UK) Consortium,Dave J. Baker et al
EPI_ISL_449116,Quadram Institute Bioscience,COVID-19 Genomics UK (COG-UK) Consortium,Dave J. Baker et al
EPI_ISL_449117,Quadram Institute Bioscience,COVID-19 Genomics UK (COG-UK) Consortium,Dave J. Baker et al
EPI_ISL_449118,Quadram Institute Bioscience,COVID-19 Genomics UK (COG-UK) Consortium,Dave J. Baker et al
EPI_ISL_449119,Quadram Institute Bioscience,COVID-19 Genomics UK (COG-UK) Consortium,Dave J. Baker et al
EPI_ISL_449120,Quadram Institute Bioscience,COVID-19 Genomics UK (COG-UK) Consortium,Dave J. Baker et al
EPI_ISL_449121,Quadram Institute Bioscience,COVID-19 Genomics UK (COG-UK) Consortium,Dave J. Baker et al
EPI_ISL_449122,Quadram Institute Bioscience,COVID-19 Genomics UK (COG-UK) Consortium,Dave J. Baker et al
EPI_ISL_449123,Quadram Institute Bioscience,COVID-19 Genomics UK (COG-UK) Consortium,Dave J. Baker et al
EPI_ISL_449124,Quadram Institute Bioscience,COVID-19 Genomics UK (COG-UK) Consortium,Dave J. Baker et al
EPI_ISL_449125,Quadram Institute Bioscience,COVID-19 Genomics UK (COG-UK) Consortium,Dave J. Baker et al
EPI_ISL_449126,Quadram Institute Bioscience,COVID-19 Genomics UK (COG-UK) Consortium,Dave J. Baker et al
EPI_ISL_449127,Quadram Institute Bioscience,COVID-19 Genomics UK (COG-UK) Consortium,Dave J. Baker et al
EPI_ISL_449128,Quadram Institute Bioscience,COVID-19 Genomics UK (COG-UK) Consortium,Dave J. Baker et al
EPI_ISL_449129,Quadram Institute Bioscience,COVID-19 Genomics UK (COG-UK) Consortium,Dave J. Baker et al
EPI_ISL_449130,Quadram Institute Bioscience,COVID-19 Genomics UK (COG-UK) Consortium,Dave J. Baker et al
EPI_ISL_449131,Quadram Institute Bioscience,COVID-19 Genomics UK (COG-UK) Consortium,Dave J. Baker et al
EPI_ISL_449132,Quadram Institute Bioscience,COVID-19 Genomics UK (COG-UK) Consortium,Dave J. Baker et al
EPI_ISL_449133,Quadram Institute Bioscience,COVID-19 Genomics UK (COG-UK) Consortium,Dave J. Baker et al
EPI_ISL_449134,Quadram Institute Bioscience,COVID-19 Genomics UK (COG-UK) Consortium,Dave J. Baker et al
EPI_ISL_449135,Quadram Institute Bioscience,COVID-19 Genomics UK (COG-UK) Consortium,Dave J. Baker et al
EPI_ISL_449136,Quadram Institute Bioscience,COVID-19 Genomics UK (COG-UK) Consortium,Dave J. Baker et al
EPI_ISL_449137,Quadram Institute Bioscience,COVID-19 Genomics UK (COG-UK) Consortium,Dave J. Baker et al
EPI_ISL_449138,Quadram Institute Bioscience,COVID-19 Genomics UK (COG-UK) Consortium,Dave J. Baker et al
EPI_ISL_449139,Quadram Institute Bioscience,COVID-19 Genomics UK (COG-UK) Consortium,Dave J. Baker et al
EPI_ISL_449140,Quadram Institute Bioscience,COVID-19 Genomics UK (COG-UK) Consortium,Dave J. Baker et al
EPI_ISL_449141,Quadram Institute Bioscience,COVID-19 Genomics UK (COG-UK) Consortium,Dave J. Baker et al
EPI_ISL_449142,Quadram Institute Bioscience,COVID-19 Genomics UK (COG-UK) Consortium,Dave J. Baker et al
EPI_ISL_449143,Quadram Institute Bioscience,COVID-19 Genomics UK (COG-UK) Consortium,Dave J. Baker et al
EPI_ISL_449144,Quadram Institute Bioscience,COVID-19 Genomics UK (COG-UK) Consortium,Dave J. Baker et al
EPI_ISL_449145,Quadram Institute Bioscience,COVID-19 Genomics UK (COG-UK) Consortium,Dave J. Baker et al
EPI_ISL_449146,Quadram Institute Bioscience,COVID-19 Genomics UK (COG-UK) Consortium,Dave J. Baker et al
EPI_ISL_449148,Quadram Institute Bioscience,COVID-19 Genomics UK (COG-UK) Consortium,Dave J. Baker et al
EPI_ISL_449149,Quadram Institute Bioscience,COVID-19 Genomics UK (COG-UK) Consortium,Dave J. Baker et al
EPI_ISL_449150,Quadram Institute Bioscience,COVID-19 Genomics UK (COG-UK) Consortium,Dave J. Baker et al
EPI_ISL_449151,Quadram Institute Bioscience,COVID-19 Genomics UK (COG-UK) Consortium,Dave J. Baker et al
EPI_ISL_449152,Quadram Institute Bioscience,COVID-19 Genomics UK (COG-UK) Consortium,Dave J. Baker et al
EPI_ISL_449153,Quadram Institute Bioscience,COVID-19 Genomics UK (COG-UK) Consortium,Dave J. Baker et al
EPI_ISL_449154,Quadram Institute Bioscience,COVID-19 Genomics UK (COG-UK) Consortium,Dave J. Baker et al
EPI_ISL_449155,Quadram Institute Bioscience,COVID-19 Genomics UK (COG-UK) Consortium,Dave J. Baker et al
EPI_ISL_449156,Quadram Institute Bioscience,COVID-19 Genomics UK (COG-UK) Consortium,Dave J. Baker et al
EPI_ISL_449157,Quadram Institute Bioscience,COVID-19 Genomics UK (COG-UK) Consortium,Dave J. Baker et al
EPI_ISL_449158,Quadram Institute Bioscience,COVID-19 Genomics UK (COG-UK) Consortium,Dave J. Baker et al
EPI_ISL_449159,Quadram Institute Bioscience,COVID-19 Genomics UK (COG-UK) Consortium,Dave J. Baker et al
EPI_ISL_449160,Quadram Institute Bioscience,COVID-19 Genomics UK (COG-UK) Consortium,Dave J. Baker et al
EPI_ISL_449161,Quadram Institute Bioscience,COVID-19 Genomics UK (COG-UK) Consortium,Dave J. Baker et al
EPI_ISL_449162,Quadram Institute Bioscience,COVID-19 Genomics UK (COG-UK) Consortium,Dave J. Baker et al
EPI_ISL_449163,Quadram Institute Bioscience,COVID-19 Genomics UK (COG-UK) Consortium,Dave J. Baker et al
EPI_ISL_449164,Quadram Institute Bioscience,COVID-19 Genomics UK (COG-UK) Consortium,Dave J. Baker et al
EPI_ISL_449165,Quadram Institute Bioscience,COVID-19 Genomics UK (COG-UK) Consortium,Dave J. Baker et al
EPI_ISL_449166,Quadram Institute Bioscience,COVID-19 Genomics UK (COG-UK) Consortium,Dave J. Baker et al
EPI_ISL_449167,Quadram Institute Bioscience,COVID-19 Genomics UK (COG-UK) Consortium,Dave J. Baker et al
EPI_ISL_449168,Quadram Institute Bioscience,COVID-19 Genomics UK (COG-UK) Consortium,Dave J. Baker et al
EPI_ISL_449169,Quadram Institute Bioscience,COVID-19 Genomics UK (COG-UK) Consortium,Dave J. Baker et al
EPI_ISL_449170,Quadram Institute Bioscience,COVID-19 Genomics UK (COG-UK) Consortium,Dave J. Baker et al
EPI_ISL_449171,Quadram Institute Bioscience,COVID-19 Genomics UK (COG-UK) Consortium,Dave J. Baker et al
EPI_ISL_449172,Quadram Institute Bioscience,COVID-19 Genomics UK (COG-UK) Consortium,Dave J. Baker et al
EPI_ISL_449173,Quadram Institute Bioscience,COVID-19 Genomics UK (COG-UK) Consortium,Dave J. Baker et al
EPI_ISL_449174,Quadram Institute Bioscience,COVID-19 Genomics UK (COG-UK) Consortium,Dave J. Baker et al
EPI_ISL_449175,Quadram Institute Bioscience,COVID-19 Genomics UK (COG-UK) Consortium,Dave J. Baker et al
EPI_ISL_448223,Quadram Institute Bioscience,COVID-19 Genomics UK (COG-UK) Consortium,Dave J. Baker et al
EPI_ISL_448224,Quadram Institute Bioscience,COVID-19 Genomics UK (COG-UK) Consortium,Dave J. Baker et al
EPI_ISL_448225,Quadram Institute Bioscience,COVID-19 Genomics UK (COG-UK) Consortium,Dave J. Baker et al
EPI_ISL_448226,Quadram Institute Bioscience,COVID-19 Genomics UK (COG-UK) Consortium,Dave J. Baker et al
EPI_ISL_448227,Quadram Institute Bioscience,COVID-19 Genomics UK (COG-UK) Consortium,Dave J. Baker et al
EPI_ISL_448228,Quadram Institute Bioscience,COVID-19 Genomics UK (COG-UK) Consortium,Dave J. Baker et al
EPI_ISL_448229,Quadram Institute Bioscience,COVID-19 Genomics UK (COG-UK) Consortium,Dave J. Baker et al
EPI_ISL_448230,Quadram Institute Bioscience,COVID-19 Genomics UK (COG-UK) Consortium,Dave J. Baker et al
EPI_ISL_448232,Quadram Institute Bioscience,COVID-19 Genomics UK (COG-UK) Consortium,Dave J. Baker et al
EPI_ISL_448233,Quadram Institute Bioscience,COVID-19 Genomics UK (COG-UK) Consortium,Dave J. Baker et al
EPI_ISL_448234,Quadram Institute Bioscience,COVID-19 Genomics UK (COG-UK) Consortium,Dave J. Baker et al
EPI_ISL_448235,Quadram Institute Bioscience,COVID-19 Genomics UK (COG-UK) Consortium,Dave J. Baker et al
EPI_ISL_448236,Quadram Institute Bioscience,COVID-19 Genomics UK (COG-UK) Consortium,Dave J. Baker et al
EPI_ISL_448237,Quadram Institute Bioscience,COVID-19 Genomics UK (COG-UK) Consortium,Dave J. Baker et al
EPI_ISL_448238,Quadram Institute Bioscience,COVID-19 Genomics UK (COG-UK) Consortium,Dave J. Baker et al
EPI_ISL_448239,Quadram Institute Bioscience,COVID-19 Genomics UK (COG-UK) Consortium,Dave J. Baker et al
EPI_ISL_448240,Quadram Institute Bioscience,COVID-19 Genomics UK (COG-UK) Consortium,Dave J. Baker et al
EPI_ISL_448241,Quadram Institute Bioscience,COVID-19 Genomics UK (COG-UK) Consortium,Dave J. Baker et al
EPI_ISL_448242,Quadram Institute Bioscience,COVID-19 Genomics UK (COG-UK) Consortium,Dave J. Baker et al
EPI_ISL_448243,Quadram Institute Bioscience,COVID-19 Genomics UK (COG-UK) Consortium,Dave J. Baker et al
EPI_ISL_448244,Quadram Institute Bioscience,COVID-19 Genomics UK (COG-UK) Consortium,Dave J. Baker et al
EPI_ISL_448245,Quadram Institute Bioscience,COVID-19 Genomics UK (COG-UK) Consortium,Dave J. Baker et al
EPI_ISL_448246,Quadram Institute Bioscience,COVID-19 Genomics UK (COG-UK) Consortium,Dave J. Baker et al
EPI_ISL_448247,Quadram Institute Bioscience,COVID-19 Genomics UK (COG-UK) Consortium,Dave J. Baker et al
EPI_ISL_448248,Quadram Institute Bioscience,COVID-19 Genomics UK (COG-UK) Consortium,Dave J. Baker et al
EPI_ISL_448249,Quadram Institute Bioscience,COVID-19 Genomics UK (COG-UK) Consortium,Dave J. Baker et al
EPI_ISL_448250,Quadram Institute Bioscience,COVID-19 Genomics UK (COG-UK) Consortium,Dave J. Baker et al
EPI_ISL_448251,Quadram Institute Bioscience,COVID-19 Genomics UK (COG-UK) Consortium,Dave J. Baker et al
EPI_ISL_448252,Quadram Institute Bioscience,COVID-19 Genomics UK (COG-UK) Consortium,Dave J. Baker et al
EPI_ISL_448253,Quadram Institute Bioscience,COVID-19 Genomics UK (COG-UK) Consortium,Dave J. Baker et al
EPI_ISL_448254,Quadram Institute Bioscience,COVID-19 Genomics UK (COG-UK) Consortium,Dave J. Baker et al
EPI_ISL_448255,Quadram Institute Bioscience,COVID-19 Genomics UK (COG-UK) Consortium,Dave J. Baker et al
EPI_ISL_448256,Quadram Institute Bioscience,COVID-19 Genomics UK (COG-UK) Consortium,Dave J. Baker et al
EPI_ISL_448258,Quadram Institute Bioscience,COVID-19 Genomics UK (COG-UK) Consortium,Dave J. Baker et al
EPI_ISL_448259,Quadram Institute Bioscience,COVID-19 Genomics UK (COG-UK) Consortium,Dave J. Baker et al
EPI_ISL_448260,Quadram Institute Bioscience,COVID-19 Genomics UK (COG-UK) Consortium,Dave J. Baker et al
EPI_ISL_448261,Quadram Institute Bioscience,COVID-19 Genomics UK (COG-UK) Consortium,Dave J. Baker et al
EPI_ISL_448262,Quadram Institute Bioscience,COVID-19 Genomics UK (COG-UK) Consortium,Dave J. Baker et al
EPI_ISL_448263,Quadram Institute Bioscience,COVID-19 Genomics UK (COG-UK) Consortium,Dave J. Baker et al
EPI_ISL_448264,Quadram Institute Bioscience,COVID-19 Genomics UK (COG-UK) Consortium,Dave J. Baker et al
EPI_ISL_448265,Quadram Institute Bioscience,COVID-19 Genomics UK (COG-UK) Consortium,Dave J. Baker et al
EPI_ISL_448266,Quadram Institute Bioscience,COVID-19 Genomics UK (COG-UK) Consortium,Dave J. Baker et al
EPI_ISL_448267,Quadram Institute Bioscience,COVID-19 Genomics UK (COG-UK) Consortium,Dave J. Baker et al
EPI_ISL_448268,Quadram Institute Bioscience,COVID-19 Genomics UK (COG-UK) Consortium,Dave J. Baker et al
EPI_ISL_448269,Quadram Institute Bioscience,COVID-19 Genomics UK (COG-UK) Consortium,Dave J. Baker et al
EPI_ISL_448270,Quadram Institute Bioscience,COVID-19 Genomics UK (COG-UK) Consortium,Dave J. Baker et al
EPI_ISL_448271,Quadram Institute Bioscience,COVID-19 Genomics UK (COG-UK) Consortium,Dave J. Baker et al
EPI_ISL_448272,Quadram Institute Bioscience,COVID-19 Genomics UK (COG-UK) Consortium,Dave J. Baker et al
EPI_ISL_448273,Quadram Institute Bioscience,COVID-19 Genomics UK (COG-UK) Consortium,Dave J. Baker et al
EPI_ISL_448274,Quadram Institute Bioscience,COVID-19 Genomics UK (COG-UK) Consortium,Dave J. Baker et al
EPI_ISL_448275,Quadram Institute Bioscience,COVID-19 Genomics UK (COG-UK) Consortium,Dave J. Baker et al
EPI_ISL_448276,Quadram Institute Bioscience,COVID-19 Genomics UK (COG-UK) Consortium,Dave J. Baker et al
EPI_ISL_448277,Quadram Institute Bioscience,COVID-19 Genomics UK (COG-UK) Consortium,Dave J. Baker et al
EPI_ISL_448278,Quadram Institute Bioscience,COVID-19 Genomics UK (COG-UK) Consortium,Dave J. Baker et al
EPI_ISL_448279,Quadram Institute Bioscience,COVID-19 Genomics UK (COG-UK) Consortium,Dave J. Baker et al
EPI_ISL_448280,Quadram Institute Bioscience,COVID-19 Genomics UK (COG-UK) Consortium,Dave J. Baker et al
EPI_ISL_448281,Quadram Institute Bioscience,COVID-19 Genomics UK (COG-UK) Consortium,Dave J. Baker et al
EPI_ISL_448282,Quadram Institute Bioscience,COVID-19 Genomics UK (COG-UK) Consortium,Dave J. Baker et al
EPI_ISL_448283,Quadram Institute Bioscience,COVID-19 Genomics UK (COG-UK) Consortium,Dave J. Baker et al
EPI_ISL_448284,Quadram Institute Bioscience,COVID-19 Genomics UK (COG-UK) Consortium,Dave J. Baker et al
EPI_ISL_448285,Quadram Institute Bioscience,COVID-19 Genomics UK (COG-UK) Consortium,Dave J. Baker et al
EPI_ISL_448286,Quadram Institute Bioscience,COVID-19 Genomics UK (COG-UK) Consortium,Dave J. Baker et al
EPI_ISL_448287,Quadram Institute Bioscience,COVID-19 Genomics UK (COG-UK) Consortium,Dave J. Baker et al
EPI_ISL_448288,Quadram Institute Bioscience,COVID-19 Genomics UK (COG-UK) Consortium,Dave J. Baker et al
EPI_ISL_448289,Quadram Institute Bioscience,COVID-19 Genomics UK (COG-UK) Consortium,Dave J. Baker et al
EPI_ISL_448290,Quadram Institute Bioscience,COVID-19 Genomics UK (COG-UK) Consortium,Dave J. Baker et al
EPI_ISL_448291,Quadram Institute Bioscience,COVID-19 Genomics UK (COG-UK) Consortium,Dave J. Baker et al
EPI_ISL_448292,Quadram Institute Bioscience,COVID-19 Genomics UK (COG-UK) Consortium,Dave J. Baker et al
EPI_ISL_448293,Quadram Institute Bioscience,COVID-19 Genomics UK (COG-UK) Consortium,Dave J. Baker et al
EPI_ISL_448294,Quadram Institute Bioscience,COVID-19 Genomics UK (COG-UK) Consortium,Dave J. Baker et al
EPI_ISL_448295,Quadram Institute Bioscience,COVID-19 Genomics UK (COG-UK) Consortium,Dave J. Baker et al
EPI_ISL_448296,Quadram Institute Bioscience,COVID-19 Genomics UK (COG-UK) Consortium,Dave J. Baker et al
EPI_ISL_448297,Quadram Institute Bioscience,COVID-19 Genomics UK (COG-UK) Consortium,Dave J. Baker et al
EPI_ISL_448298,Quadram Institute Bioscience,COVID-19 Genomics UK (COG-UK) Consortium,Dave J. Baker et al
EPI_ISL_448299,Quadram Institute Bioscience,COVID-19 Genomics UK (COG-UK) Consortium,Dave J. Baker et al
EPI_ISL_448300,Quadram Institute Bioscience,COVID-19 Genomics UK (COG-UK) Consortium,Dave J. Baker et al
EPI_ISL_448301,Quadram Institute Bioscience,COVID-19 Genomics UK (COG-UK) Consortium,Dave J. Baker et al
EPI_ISL_448303,Quadram Institute Bioscience,COVID-19 Genomics UK (COG-UK) Consortium,Dave J. Baker et al
EPI_ISL_448304,Quadram Institute Bioscience,COVID-19 Genomics UK (COG-UK) Consortium,Dave J. Baker et al
EPI_ISL_448305,Quadram Institute Bioscience,COVID-19 Genomics UK (COG-UK) Consortium,Dave J. Baker et al
EPI_ISL_448306,Quadram Institute Bioscience,COVID-19 Genomics UK (COG-UK) Consortium,Dave J. Baker et al
EPI_ISL_448307,Quadram Institute Bioscience,COVID-19 Genomics UK (COG-UK) Consortium,Dave J. Baker et al
EPI_ISL_448308,Quadram Institute Bioscience,COVID-19 Genomics UK (COG-UK) Consortium,Dave J. Baker et al
EPI_ISL_453557,Quadram Institute Bioscience,COVID-19 Genomics UK (COG-UK) Consortium,Dave J. Baker et al
EPI_ISL_461807,Quadram Institute Bioscience,COVID-19 Genomics UK (COG-UK) Consortium,Dave J. Baker et al
EPI_ISL_461809,Quadram Institute Bioscience,COVID-19 Genomics UK (COG-UK) Consortium,Dave J. Baker et al
EPI_ISL_461810,Quadram Institute Bioscience,COVID-19 Genomics UK (COG-UK) Consortium,Dave J. Baker et al
EPI_ISL_461811,Quadram Institute Bioscience,COVID-19 Genomics UK (COG-UK) Consortium,Dave J. Baker et al
EPI_ISL_453558,Quadram Institute Bioscience,COVID-19 Genomics UK (COG-UK) Consortium,Dave J. Baker et al
EPI_ISL_453559,Quadram Institute Bioscience,COVID-19 Genomics UK (COG-UK) Consortium,Dave J. Baker et al
EPI_ISL_453560,Quadram Institute Bioscience,COVID-19 Genomics UK (COG-UK) Consortium,Dave J. Baker et al
EPI_ISL_461812,Quadram Institute Bioscience,COVID-19 Genomics UK (COG-UK) Consortium,Dave J. Baker et al
EPI_ISL_461813,Quadram Institute Bioscience,COVID-19 Genomics UK (COG-UK) Consortium,Dave J. Baker et al
EPI_ISL_453561,Quadram Institute Bioscience,COVID-19 Genomics UK (COG-UK) Consortium,Dave J. Baker et al
EPI_ISL_453562,Quadram Institute Bioscience,COVID-19 Genomics UK (COG-UK) Consortium,Dave J. Baker et al
EPI_ISL_453563,Quadram Institute Bioscience,COVID-19 Genomics UK (COG-UK) Consortium,Dave J. Baker et al
EPI_ISL_453564,Quadram Institute Bioscience,COVID-19 Genomics UK (COG-UK) Consortium,Dave J. Baker et al
EPI_ISL_461814,Quadram Institute Bioscience,COVID-19 Genomics UK (COG-UK) Consortium,Dave J. Baker et al
EPI_ISL_453565,Quadram Institute Bioscience,COVID-19 Genomics UK (COG-UK) Consortium,Dave J. Baker et al
EPI_ISL_453566,Quadram Institute Bioscience,COVID-19 Genomics UK (COG-UK) Consortium,Dave J. Baker et al
EPI_ISL_453567,Quadram Institute Bioscience,COVID-19 Genomics UK (COG-UK) Consortium,Dave J. Baker et al
EPI_ISL_453568,Quadram Institute Bioscience,COVID-19 Genomics UK (COG-UK) Consortium,Dave J. Baker et al
EPI_ISL_453569,Quadram Institute Bioscience,COVID-19 Genomics UK (COG-UK) Consortium,Dave J. Baker et al
EPI_ISL_453570,Quadram Institute Bioscience,COVID-19 Genomics UK (COG-UK) Consortium,Dave J. Baker et al
EPI_ISL_453571,Quadram Institute Bioscience,COVID-19 Genomics UK (COG-UK) Consortium,Dave J. Baker et al
EPI_ISL_453572,Quadram Institute Bioscience,COVID-19 Genomics UK (COG-UK) Consortium,Dave J. Baker et al
EPI_ISL_453573,Quadram Institute Bioscience,COVID-19 Genomics UK (COG-UK) Consortium,Dave J. Baker et al
EPI_ISL_453574,Quadram Institute Bioscience,COVID-19 Genomics UK (COG-UK) Consortium,Dave J. Baker et al
EPI_ISL_453575,Quadram Institute Bioscience,COVID-19 Genomics UK (COG-UK) Consortium,Dave J. Baker et al
EPI_ISL_453576,Quadram Institute Bioscience,COVID-19 Genomics UK (COG-UK) Consortium,Dave J. Baker et al
EPI_ISL_453577,Quadram Institute Bioscience,COVID-19 Genomics UK (COG-UK) Consortium,Dave J. Baker et al
EPI_ISL_453578,Quadram Institute Bioscience,COVID-19 Genomics UK (COG-UK) Consortium,Dave J. Baker et al
EPI_ISL_453579,Quadram Institute Bioscience,COVID-19 Genomics UK (COG-UK) Consortium,Dave J. Baker et al
EPI_ISL_453580,Quadram Institute Bioscience,COVID-19 Genomics UK (COG-UK) Consortium,Dave J. Baker et al
EPI_ISL_461816,Quadram Institute Bioscience,COVID-19 Genomics UK (COG-UK) Consortium,Dave J. Baker et al
EPI_ISL_461817,Quadram Institute Bioscience,COVID-19 Genomics UK (COG-UK) Consortium,Dave J. Baker et al
EPI_ISL_461818,Quadram Institute Bioscience,COVID-19 Genomics UK (COG-UK) Consortium,Dave J. Baker et al
EPI_ISL_461819,Quadram Institute Bioscience,COVID-19 Genomics UK (COG-UK) Consortium,Dave J. Baker et al
EPI_ISL_461820,Quadram Institute Bioscience,COVID-19 Genomics UK (COG-UK) Consortium,Dave J. Baker et al
EPI_ISL_461821,Quadram Institute Bioscience,COVID-19 Genomics UK (COG-UK) Consortium,Dave J. Baker et al
EPI_ISL_461822,Quadram Institute Bioscience,COVID-19 Genomics UK (COG-UK) Consortium,Dave J. Baker et al
EPI_ISL_461823,Quadram Institute Bioscience,COVID-19 Genomics UK (COG-UK) Consortium,Dave J. Baker et al
EPI_ISL_461825,Quadram Institute Bioscience,COVID-19 Genomics UK (COG-UK) Consortium,Dave J. Baker et al
EPI_ISL_461826,Quadram Institute Bioscience,COVID-19 Genomics UK (COG-UK) Consortium,Dave J. Baker et al
EPI_ISL_453582,Quadram Institute Bioscience,COVID-19 Genomics UK (COG-UK) Consortium,Dave J. Baker et al
EPI_ISL_461827,Quadram Institute Bioscience,COVID-19 Genomics UK (COG-UK) Consortium,Dave J. Baker et al
EPI_ISL_453583,Quadram Institute Bioscience,COVID-19 Genomics UK (COG-UK) Consortium,Dave J. Baker et al
EPI_ISL_453584,Quadram Institute Bioscience,COVID-19 Genomics UK (COG-UK) Consortium,Dave J. Baker et al
EPI_ISL_453585,Quadram Institute Bioscience,COVID-19 Genomics UK (COG-UK) Consortium,Dave J. Baker et al
EPI_ISL_453586,Quadram Institute Bioscience,COVID-19 Genomics UK (COG-UK) Consortium,Dave J. Baker et al
EPI_ISL_453587,Quadram Institute Bioscience,COVID-19 Genomics UK (COG-UK) Consortium,Dave J. Baker et al
EPI_ISL_453588,Quadram Institute Bioscience,COVID-19 Genomics UK (COG-UK) Consortium,Dave J. Baker et al
EPI_ISL_453589,Quadram Institute Bioscience,COVID-19 Genomics UK (COG-UK) Consortium,Dave J. Baker et al
EPI_ISL_453591,Quadram Institute Bioscience,COVID-19 Genomics UK (COG-UK) Consortium,Dave J. Baker et al
EPI_ISL_461828,Quadram Institute Bioscience,COVID-19 Genomics UK (COG-UK) Consortium,Dave J. Baker et al
EPI_ISL_453592,Quadram Institute Bioscience,COVID-19 Genomics UK (COG-UK) Consortium,Dave J. Baker et al
EPI_ISL_453593,Quadram Institute Bioscience,COVID-19 Genomics UK (COG-UK) Consortium,Dave J. Baker et al
EPI_ISL_453594,Quadram Institute Bioscience,COVID-19 Genomics UK (COG-UK) Consortium,Dave J. Baker et al
EPI_ISL_461829,Quadram Institute Bioscience,COVID-19 Genomics UK (COG-UK) Consortium,Dave J. Baker et al
EPI_ISL_453595,Quadram Institute Bioscience,COVID-19 Genomics UK (COG-UK) Consortium,Dave J. Baker et al
EPI_ISL_453596,Quadram Institute Bioscience,COVID-19 Genomics UK (COG-UK) Consortium,Dave J. Baker et al
EPI_ISL_448309,Quadram Institute Bioscience,COVID-19 Genomics UK (COG-UK) Consortium,Dave J. Baker et al
EPI_ISL_448311,Quadram Institute Bioscience,COVID-19 Genomics UK (COG-UK) Consortium,Dave J. Baker et al
EPI_ISL_448312,Quadram Institute Bioscience,COVID-19 Genomics UK (COG-UK) Consortium,Dave J. Baker et al
EPI_ISL_448313,Quadram Institute Bioscience,COVID-19 Genomics UK (COG-UK) Consortium,Dave J. Baker et al
EPI_ISL_448314,Quadram Institute Bioscience,COVID-19 Genomics UK (COG-UK) Consortium,Dave J. Baker et al
EPI_ISL_453597,Quadram Institute Bioscience,COVID-19 Genomics UK (COG-UK) Consortium,Dave J. Baker et al
EPI_ISL_448315,Quadram Institute Bioscience,COVID-19 Genomics UK (COG-UK) Consortium,Dave J. Baker et al
EPI_ISL_448316,Quadram Institute Bioscience,COVID-19 Genomics UK (COG-UK) Consortium,Dave J. Baker et al
EPI_ISL_453598,Quadram Institute Bioscience,COVID-19 Genomics UK (COG-UK) Consortium,Dave J. Baker et al
EPI_ISL_453599,Quadram Institute Bioscience,COVID-19 Genomics UK (COG-UK) Consortium,Dave J. Baker et al
EPI_ISL_453600,Quadram Institute Bioscience,COVID-19 Genomics UK (COG-UK) Consortium,Dave J. Baker et al
EPI_ISL_448317,Quadram Institute Bioscience,COVID-19 Genomics UK (COG-UK) Consortium,Dave J. Baker et al
EPI_ISL_448318,Quadram Institute Bioscience,COVID-19 Genomics UK (COG-UK) Consortium,Dave J. Baker et al
EPI_ISL_448319,Quadram Institute Bioscience,COVID-19 Genomics UK (COG-UK) Consortium,Dave J. Baker et al
EPI_ISL_448320,Quadram Institute Bioscience,COVID-19 Genomics UK (COG-UK) Consortium,Dave J. Baker et al
EPI_ISL_453601,Quadram Institute Bioscience,COVID-19 Genomics UK (COG-UK) Consortium,Dave J. Baker et al
EPI_ISL_453602,Quadram Institute Bioscience,COVID-19 Genomics UK (COG-UK) Consortium,Dave J. Baker et al
EPI_ISL_453603,Quadram Institute Bioscience,COVID-19 Genomics UK (COG-UK) Consortium,Dave J. Baker et al
EPI_ISL_448321,Quadram Institute Bioscience,COVID-19 Genomics UK (COG-UK) Consortium,Dave J. Baker et al
EPI_ISL_453604,Quadram Institute Bioscience,COVID-19 Genomics UK (COG-UK) Consortium,Dave J. Baker et al
EPI_ISL_453605,Quadram Institute Bioscience,COVID-19 Genomics UK (COG-UK) Consortium,Dave J. Baker et al
EPI_ISL_453606,Quadram Institute Bioscience,COVID-19 Genomics UK (COG-UK) Consortium,Dave J. Baker et al
EPI_ISL_448322,Quadram Institute Bioscience,COVID-19 Genomics UK (COG-UK) Consortium,Dave J. Baker et al
EPI_ISL_448323,Quadram Institute Bioscience,COVID-19 Genomics UK (COG-UK) Consortium,Dave J. Baker et al
EPI_ISL_453607,Quadram Institute Bioscience,COVID-19 Genomics UK (COG-UK) Consortium,Dave J. Baker et al
EPI_ISL_453608,Quadram Institute Bioscience,COVID-19 Genomics UK (COG-UK) Consortium,Dave J. Baker et al
EPI_ISL_453609,Quadram Institute Bioscience,COVID-19 Genomics UK (COG-UK) Consortium,Dave J. Baker et al
EPI_ISL_448324,Quadram Institute Bioscience,COVID-19 Genomics UK (COG-UK) Consortium,Dave J. Baker et al
EPI_ISL_453610,Quadram Institute Bioscience,COVID-19 Genomics UK (COG-UK) Consortium,Dave J. Baker et al
EPI_ISL_448325,Quadram Institute Bioscience,COVID-19 Genomics UK (COG-UK) Consortium,Dave J. Baker et al
EPI_ISL_453611,Quadram Institute Bioscience,COVID-19 Genomics UK (COG-UK) Consortium,Dave J. Baker et al
EPI_ISL_448326,Quadram Institute Bioscience,COVID-19 Genomics UK (COG-UK) Consortium,Dave J. Baker et al
EPI_ISL_448327,Quadram Institute Bioscience,COVID-19 Genomics UK (COG-UK) Consortium,Dave J. Baker et al
EPI_ISL_453612,Quadram Institute Bioscience,COVID-19 Genomics UK (COG-UK) Consortium,Dave J. Baker et al
EPI_ISL_453613,Quadram Institute Bioscience,COVID-19 Genomics UK (COG-UK) Consortium,Dave J. Baker et al
EPI_ISL_461830,Quadram Institute Bioscience,COVID-19 Genomics UK (COG-UK) Consortium,Dave J. Baker et al
EPI_ISL_461831,Quadram Institute Bioscience,COVID-19 Genomics UK (COG-UK) Consortium,Dave J. Baker et al
EPI_ISL_448328,Quadram Institute Bioscience,COVID-19 Genomics UK (COG-UK) Consortium,Dave J. Baker et al
EPI_ISL_448329,Quadram Institute Bioscience,COVID-19 Genomics UK (COG-UK) Consortium,Dave J. Baker et al
EPI_ISL_448330,Quadram Institute Bioscience,COVID-19 Genomics UK (COG-UK) Consortium,Dave J. Baker et al
EPI_ISL_461832,Quadram Institute Bioscience,COVID-19 Genomics UK (COG-UK) Consortium,Dave J. Baker et al
EPI_ISL_448331,Quadram Institute Bioscience,COVID-19 Genomics UK (COG-UK) Consortium,Dave J. Baker et al
EPI_ISL_448332,Quadram Institute Bioscience,COVID-19 Genomics UK (COG-UK) Consortium,Dave J. Baker et al
EPI_ISL_448333,Quadram Institute Bioscience,COVID-19 Genomics UK (COG-UK) Consortium,Dave J. Baker et al
EPI_ISL_448334,Quadram Institute Bioscience,COVID-19 Genomics UK (COG-UK) Consortium,Dave J. Baker et al
EPI_ISL_448335,Quadram Institute Bioscience,COVID-19 Genomics UK (COG-UK) Consortium,Dave J. Baker et al
EPI_ISL_448336,Quadram Institute Bioscience,COVID-19 Genomics UK (COG-UK) Consortium,Dave J. Baker et al
EPI_ISL_448337,Quadram Institute Bioscience,COVID-19 Genomics UK (COG-UK) Consortium,Dave J. Baker et al
EPI_ISL_448338,Quadram Institute Bioscience,COVID-19 Genomics UK (COG-UK) Consortium,Dave J. Baker et al
EPI_ISL_461833,Quadram Institute Bioscience,COVID-19 Genomics UK (COG-UK) Consortium,Dave J. Baker et al
EPI_ISL_461834,Quadram Institute Bioscience,COVID-19 Genomics UK (COG-UK) Consortium,Dave J. Baker et al
EPI_ISL_448339,Quadram Institute Bioscience,COVID-19 Genomics UK (COG-UK) Consortium,Dave J. Baker et al
EPI_ISL_448340,Quadram Institute Bioscience,COVID-19 Genomics UK (COG-UK) Consortium,Dave J. Baker et al
EPI_ISL_461835,Quadram Institute Bioscience,COVID-19 Genomics UK (COG-UK) Consortium,Dave J. Baker et al
EPI_ISL_448341,Quadram Institute Bioscience,COVID-19 Genomics UK (COG-UK) Consortium,Dave J. Baker et al
EPI_ISL_448342,Quadram Institute Bioscience,COVID-19 Genomics UK (COG-UK) Consortium,Dave J. Baker et al
EPI_ISL_461836,Quadram Institute Bioscience,COVID-19 Genomics UK (COG-UK) Consortium,Dave J. Baker et al
EPI_ISL_448343,Quadram Institute Bioscience,COVID-19 Genomics UK (COG-UK) Consortium,Dave J. Baker et al
EPI_ISL_461837,Quadram Institute Bioscience,COVID-19 Genomics UK (COG-UK) Consortium,Dave J. Baker et al
EPI_ISL_448344,Quadram Institute Bioscience,COVID-19 Genomics UK (COG-UK) Consortium,Dave J. Baker et al
EPI_ISL_461838,Quadram Institute Bioscience,COVID-19 Genomics UK (COG-UK) Consortium,Dave J. Baker et al
EPI_ISL_448345,Quadram Institute Bioscience,COVID-19 Genomics UK (COG-UK) Consortium,Dave J. Baker et al
EPI_ISL_461839,Quadram Institute Bioscience,COVID-19 Genomics UK (COG-UK) Consortium,Dave J. Baker et al
EPI_ISL_461840,Quadram Institute Bioscience,COVID-19 Genomics UK (COG-UK) Consortium,Dave J. Baker et al
EPI_ISL_448346,Quadram Institute Bioscience,COVID-19 Genomics UK (COG-UK) Consortium,Dave J. Baker et al
EPI_ISL_448347,Quadram Institute Bioscience,COVID-19 Genomics UK (COG-UK) Consortium,Dave J. Baker et al
EPI_ISL_448348,Quadram Institute Bioscience,COVID-19 Genomics UK (COG-UK) Consortium,Dave J. Baker et al
EPI_ISL_461841,Quadram Institute Bioscience,COVID-19 Genomics UK (COG-UK) Consortium,Dave J. Baker et al
EPI_ISL_448349,Quadram Institute Bioscience,COVID-19 Genomics UK (COG-UK) Consortium,Dave J. Baker et al
EPI_ISL_461844,Quadram Institute Bioscience,COVID-19 Genomics UK (COG-UK) Consortium,Dave J. Baker et al
EPI_ISL_448350,Quadram Institute Bioscience,COVID-19 Genomics UK (COG-UK) Consortium,Dave J. Baker et al
EPI_ISL_448351,Quadram Institute Bioscience,COVID-19 Genomics UK (COG-UK) Consortium,Dave J. Baker et al
EPI_ISL_448352,Quadram Institute Bioscience,COVID-19 Genomics UK (COG-UK) Consortium,Dave J. Baker et al
EPI_ISL_448353,Quadram Institute Bioscience,COVID-19 Genomics UK (COG-UK) Consortium,Dave J. Baker et al
EPI_ISL_448354,Quadram Institute Bioscience,COVID-19 Genomics UK (COG-UK) Consortium,Dave J. Baker et al
EPI_ISL_448355,Quadram Institute Bioscience,COVID-19 Genomics UK (COG-UK) Consortium,Dave J. Baker et al
EPI_ISL_448357,Quadram Institute Bioscience,COVID-19 Genomics UK (COG-UK) Consortium,Dave J. Baker et al
EPI_ISL_448358,Quadram Institute Bioscience,COVID-19 Genomics UK (COG-UK) Consortium,Dave J. Baker et al
EPI_ISL_448359,Quadram Institute Bioscience,COVID-19 Genomics UK (COG-UK) Consortium,Dave J. Baker et al
EPI_ISL_461848,Quadram Institute Bioscience,COVID-19 Genomics UK (COG-UK) Consortium,Dave J. Baker et al
EPI_ISL_461849,Quadram Institute Bioscience,COVID-19 Genomics UK (COG-UK) Consortium,Dave J. Baker et al
EPI_ISL_461850,Quadram Institute Bioscience,COVID-19 Genomics UK (COG-UK) Consortium,Dave J. Baker et al
EPI_ISL_448360,Quadram Institute Bioscience,COVID-19 Genomics UK (COG-UK) Consortium,Dave J. Baker et al
EPI_ISL_448361,Quadram Institute Bioscience,COVID-19 Genomics UK (COG-UK) Consortium,Dave J. Baker et al
EPI_ISL_461851,Quadram Institute Bioscience,COVID-19 Genomics UK (COG-UK) Consortium,Dave J. Baker et al
EPI_ISL_448362,Quadram Institute Bioscience,COVID-19 Genomics UK (COG-UK) Consortium,Dave J. Baker et al
EPI_ISL_448363,Quadram Institute Bioscience,COVID-19 Genomics UK (COG-UK) Consortium,Dave J. Baker et al
EPI_ISL_448364,Quadram Institute Bioscience,COVID-19 Genomics UK (COG-UK) Consortium,Dave J. Baker et al
EPI_ISL_448365,Quadram Institute Bioscience,COVID-19 Genomics UK (COG-UK) Consortium,Dave J. Baker et al
EPI_ISL_448366,Quadram Institute Bioscience,COVID-19 Genomics UK (COG-UK) Consortium,Dave J. Baker et al
EPI_ISL_448367,Quadram Institute Bioscience,COVID-19 Genomics UK (COG-UK) Consortium,Dave J. Baker et al
EPI_ISL_448368,Quadram Institute Bioscience,COVID-19 Genomics UK (COG-UK) Consortium,Dave J. Baker et al
EPI_ISL_448369,Quadram Institute Bioscience,COVID-19 Genomics UK (COG-UK) Consortium,Dave J. Baker et al
EPI_ISL_448370,Quadram Institute Bioscience,COVID-19 Genomics UK (COG-UK) Consortium,Dave J. Baker et al
EPI_ISL_448371,Quadram Institute Bioscience,COVID-19 Genomics UK (COG-UK) Consortium,Dave J. Baker et al
EPI_ISL_448372,Quadram Institute Bioscience,COVID-19 Genomics UK (COG-UK) Consortium,Dave J. Baker et al
EPI_ISL_448373,Quadram Institute Bioscience,COVID-19 Genomics UK (COG-UK) Consortium,Dave J. Baker et al
EPI_ISL_448374,Quadram Institute Bioscience,COVID-19 Genomics UK (COG-UK) Consortium,Dave J. Baker et al
EPI_ISL_448375,Quadram Institute Bioscience,COVID-19 Genomics UK (COG-UK) Consortium,Dave J. Baker et al
EPI_ISL_448376,Quadram Institute Bioscience,COVID-19 Genomics UK (COG-UK) Consortium,Dave J. Baker et al
EPI_ISL_448377,Quadram Institute Bioscience,COVID-19 Genomics UK (COG-UK) Consortium,Dave J. Baker et al
EPI_ISL_448378,Quadram Institute Bioscience,COVID-19 Genomics UK (COG-UK) Consortium,Dave J. Baker et al
EPI_ISL_448379,Quadram Institute Bioscience,COVID-19 Genomics UK (COG-UK) Consortium,Dave J. Baker et al
EPI_ISL_448380,Quadram Institute Bioscience,COVID-19 Genomics UK (COG-UK) Consortium,Dave J. Baker et al
EPI_ISL_448381,Quadram Institute Bioscience,COVID-19 Genomics UK (COG-UK) Consortium,Dave J. Baker et al
EPI_ISL_448382,Quadram Institute Bioscience,COVID-19 Genomics UK (COG-UK) Consortium,Dave J. Baker et al
EPI_ISL_448383,Quadram Institute Bioscience,COVID-19 Genomics UK (COG-UK) Consortium,Dave J. Baker et al
EPI_ISL_448384,Quadram Institute Bioscience,COVID-19 Genomics UK (COG-UK) Consortium,Dave J. Baker et al
EPI_ISL_448385,Quadram Institute Bioscience,COVID-19 Genomics UK (COG-UK) Consortium,Dave J. Baker et al
EPI_ISL_448386,Quadram Institute Bioscience,COVID-19 Genomics UK (COG-UK) Consortium,Dave J. Baker et al
EPI_ISL_448387,Quadram Institute Bioscience,COVID-19 Genomics UK (COG-UK) Consortium,Dave J. Baker et al
EPI_ISL_461854,Quadram Institute Bioscience,COVID-19 Genomics UK (COG-UK) Consortium,Dave J. Baker et al
EPI_ISL_448388,Quadram Institute Bioscience,COVID-19 Genomics UK (COG-UK) Consortium,Dave J. Baker et al
EPI_ISL_457328,Quadram Institute Bioscience,COVID-19 Genomics UK (COG-UK) Consortium,Dave J. Baker et al
EPI_ISL_457329,Quadram Institute Bioscience,COVID-19 Genomics UK (COG-UK) Consortium,Dave J. Baker et al
EPI_ISL_457330,Quadram Institute Bioscience,COVID-19 Genomics UK (COG-UK) Consortium,Dave J. Baker et al
EPI_ISL_457331,Quadram Institute Bioscience,COVID-19 Genomics UK (COG-UK) Consortium,Dave J. Baker et al
EPI_ISL_457332,Quadram Institute Bioscience,COVID-19 Genomics UK (COG-UK) Consortium,Dave J. Baker et al
EPI_ISL_457333,Quadram Institute Bioscience,COVID-19 Genomics UK (COG-UK) Consortium,Dave J. Baker et al
EPI_ISL_457334,Quadram Institute Bioscience,COVID-19 Genomics UK (COG-UK) Consortium,Dave J. Baker et al
EPI_ISL_457335,Quadram Institute Bioscience,COVID-19 Genomics UK (COG-UK) Consortium,Dave J. Baker et al
EPI_ISL_457336,Quadram Institute Bioscience,COVID-19 Genomics UK (COG-UK) Consortium,Dave J. Baker et al
EPI_ISL_457337,Quadram Institute Bioscience,COVID-19 Genomics UK (COG-UK) Consortium,Dave J. Baker et al
EPI_ISL_457338,Quadram Institute Bioscience,COVID-19 Genomics UK (COG-UK) Consortium,Dave J. Baker et al
EPI_ISL_457339,Quadram Institute Bioscience,COVID-19 Genomics UK (COG-UK) Consortium,Dave J. Baker et al
EPI_ISL_457340,Quadram Institute Bioscience,COVID-19 Genomics UK (COG-UK) Consortium,Dave J. Baker et al
EPI_ISL_457341,Quadram Institute Bioscience,COVID-19 Genomics UK (COG-UK) Consortium,Dave J. Baker et al
EPI_ISL_457342,Quadram Institute Bioscience,COVID-19 Genomics UK (COG-UK) Consortium,Dave J. Baker et al
EPI_ISL_457343,Quadram Institute Bioscience,COVID-19 Genomics UK (COG-UK) Consortium,Dave J. Baker et al
EPI_ISL_457344,Quadram Institute Bioscience,COVID-19 Genomics UK (COG-UK) Consortium,Dave J. Baker et al
EPI_ISL_457345,Quadram Institute Bioscience,COVID-19 Genomics UK (COG-UK) Consortium,Dave J. Baker et al
EPI_ISL_457346,Quadram Institute Bioscience,COVID-19 Genomics UK (COG-UK) Consortium,Dave J. Baker et al
EPI_ISL_457347,Quadram Institute Bioscience,COVID-19 Genomics UK (COG-UK) Consortium,Dave J. Baker et al
EPI_ISL_457348,Quadram Institute Bioscience,COVID-19 Genomics UK (COG-UK) Consortium,Dave J. Baker et al
EPI_ISL_472291,Quadram Institute Bioscience,COVID-19 Genomics UK (COG-UK) Consortium,Dave J. Baker et al
EPI_ISL_472292,Quadram Institute Bioscience,COVID-19 Genomics UK (COG-UK) Consortium,Dave J. Baker et al
EPI_ISL_478719,Quadram Institute Bioscience,COVID-19 Genomics UK (COG-UK) Consortium,Dave J. Baker et al
EPI_ISL_461855,Quadram Institute Bioscience,COVID-19 Genomics UK (COG-UK) Consortium,Dave J. Baker et al
EPI_ISL_461856,Quadram Institute Bioscience,COVID-19 Genomics UK (COG-UK) Consortium,Dave J. Baker et al
EPI_ISL_472293,Quadram Institute Bioscience,COVID-19 Genomics UK (COG-UK) Consortium,Dave J. Baker et al
EPI_ISL_461857,Quadram Institute Bioscience,COVID-19 Genomics UK (COG-UK) Consortium,Dave J. Baker et al
EPI_ISL_461858,Quadram Institute Bioscience,COVID-19 Genomics UK (COG-UK) Consortium,Dave J. Baker et al
EPI_ISL_461859,Quadram Institute Bioscience,COVID-19 Genomics UK (COG-UK) Consortium,Dave J. Baker et al
EPI_ISL_461860,Quadram Institute Bioscience,COVID-19 Genomics UK (COG-UK) Consortium,Dave J. Baker et al
EPI_ISL_461861,Quadram Institute Bioscience,COVID-19 Genomics UK (COG-UK) Consortium,Dave J. Baker et al
EPI_ISL_457349,Quadram Institute Bioscience,COVID-19 Genomics UK (COG-UK) Consortium,Dave J. Baker et al
EPI_ISL_461862,Quadram Institute Bioscience,COVID-19 Genomics UK (COG-UK) Consortium,Dave J. Baker et al
EPI_ISL_461863,Quadram Institute Bioscience,COVID-19 Genomics UK (COG-UK) Consortium,Dave J. Baker et al
EPI_ISL_461864,Quadram Institute Bioscience,COVID-19 Genomics UK (COG-UK) Consortium,Dave J. Baker et al
EPI_ISL_461865,Quadram Institute Bioscience,COVID-19 Genomics UK (COG-UK) Consortium,Dave J. Baker et al
EPI_ISL_461866,Quadram Institute Bioscience,COVID-19 Genomics UK (COG-UK) Consortium,Dave J. Baker et al
EPI_ISL_461867,Quadram Institute Bioscience,COVID-19 Genomics UK (COG-UK) Consortium,Dave J. Baker et al
EPI_ISL_461868,Quadram Institute Bioscience,COVID-19 Genomics UK (COG-UK) Consortium,Dave J. Baker et al
EPI_ISL_461869,Quadram Institute Bioscience,COVID-19 Genomics UK (COG-UK) Consortium,Dave J. Baker et al
EPI_ISL_461870,Quadram Institute Bioscience,COVID-19 Genomics UK (COG-UK) Consortium,Dave J. Baker et al
EPI_ISL_461871,Quadram Institute Bioscience,COVID-19 Genomics UK (COG-UK) Consortium,Dave J. Baker et al
EPI_ISL_461872,Quadram Institute Bioscience,COVID-19 Genomics UK (COG-UK) Consortium,Dave J. Baker et al
EPI_ISL_461873,Quadram Institute Bioscience,COVID-19 Genomics UK (COG-UK) Consortium,Dave J. Baker et al
EPI_ISL_461874,Quadram Institute Bioscience,COVID-19 Genomics UK (COG-UK) Consortium,Dave J. Baker et al
EPI_ISL_461876,Quadram Institute Bioscience,COVID-19 Genomics UK (COG-UK) Consortium,Dave J. Baker et al
EPI_ISL_461877,Quadram Institute Bioscience,COVID-19 Genomics UK (COG-UK) Consortium,Dave J. Baker et al
EPI_ISL_461879,Quadram Institute Bioscience,COVID-19 Genomics UK (COG-UK) Consortium,Dave J. Baker et al
EPI_ISL_461880,Quadram Institute Bioscience,COVID-19 Genomics UK (COG-UK) Consortium,Dave J. Baker et al
EPI_ISL_461881,Quadram Institute Bioscience,COVID-19 Genomics UK (COG-UK) Consortium,Dave J. Baker et al
EPI_ISL_461882,Quadram Institute Bioscience,COVID-19 Genomics UK (COG-UK) Consortium,Dave J. Baker et al
EPI_ISL_461883,Quadram Institute Bioscience,COVID-19 Genomics UK (COG-UK) Consortium,Dave J. Baker et al
EPI_ISL_457350,Quadram Institute Bioscience,COVID-19 Genomics UK (COG-UK) Consortium,Dave J. Baker et al
EPI_ISL_457351,Quadram Institute Bioscience,COVID-19 Genomics UK (COG-UK) Consortium,Dave J. Baker et al
EPI_ISL_457352,Quadram Institute Bioscience,COVID-19 Genomics UK (COG-UK) Consortium,Dave J. Baker et al
EPI_ISL_457353,Quadram Institute Bioscience,COVID-19 Genomics UK (COG-UK) Consortium,Dave J. Baker et al
EPI_ISL_457354,Quadram Institute Bioscience,COVID-19 Genomics UK (COG-UK) Consortium,Dave J. Baker et al
EPI_ISL_457355,Quadram Institute Bioscience,COVID-19 Genomics UK (COG-UK) Consortium,Dave J. Baker et al
EPI_ISL_457356,Quadram Institute Bioscience,COVID-19 Genomics UK (COG-UK) Consortium,Dave J. Baker et al
EPI_ISL_461884,Quadram Institute Bioscience,COVID-19 Genomics UK (COG-UK) Consortium,Dave J. Baker et al
EPI_ISL_457357,Quadram Institute Bioscience,COVID-19 Genomics UK (COG-UK) Consortium,Dave J. Baker et al
EPI_ISL_457358,Quadram Institute Bioscience,COVID-19 Genomics UK (COG-UK) Consortium,Dave J. Baker et al
EPI_ISL_457359,Quadram Institute Bioscience,COVID-19 Genomics UK (COG-UK) Consortium,Dave J. Baker et al
EPI_ISL_457360,Quadram Institute Bioscience,COVID-19 Genomics UK (COG-UK) Consortium,Dave J. Baker et al
EPI_ISL_457361,Quadram Institute Bioscience,COVID-19 Genomics UK (COG-UK) Consortium,Dave J. Baker et al
EPI_ISL_457362,Quadram Institute Bioscience,COVID-19 Genomics UK (COG-UK) Consortium,Dave J. Baker et al
EPI_ISL_457364,Quadram Institute Bioscience,COVID-19 Genomics UK (COG-UK) Consortium,Dave J. Baker et al
EPI_ISL_457365,Quadram Institute Bioscience,COVID-19 Genomics UK (COG-UK) Consortium,Dave J. Baker et al
EPI_ISL_461885,Quadram Institute Bioscience,COVID-19 Genomics UK (COG-UK) Consortium,Dave J. Baker et al
EPI_ISL_457366,Quadram Institute Bioscience,COVID-19 Genomics UK (COG-UK) Consortium,Dave J. Baker et al
EPI_ISL_457367,Quadram Institute Bioscience,COVID-19 Genomics UK (COG-UK) Consortium,Dave J. Baker et al
EPI_ISL_457368,Quadram Institute Bioscience,COVID-19 Genomics UK (COG-UK) Consortium,Dave J. Baker et al
EPI_ISL_457369,Quadram Institute Bioscience,COVID-19 Genomics UK (COG-UK) Consortium,Dave J. Baker et al
EPI_ISL_457370,Quadram Institute Bioscience,COVID-19 Genomics UK (COG-UK) Consortium,Dave J. Baker et al
EPI_ISL_461886,Quadram Institute Bioscience,COVID-19 Genomics UK (COG-UK) Consortium,Dave J. Baker et al
EPI_ISL_457371,Quadram Institute Bioscience,COVID-19 Genomics UK (COG-UK) Consortium,Dave J. Baker et al
EPI_ISL_457372,Quadram Institute Bioscience,COVID-19 Genomics UK (COG-UK) Consortium,Dave J. Baker et al
EPI_ISL_457373,Quadram Institute Bioscience,COVID-19 Genomics UK (COG-UK) Consortium,Dave J. Baker et al
EPI_ISL_457374,Quadram Institute Bioscience,COVID-19 Genomics UK (COG-UK) Consortium,Dave J. Baker et al
EPI_ISL_457375,Quadram Institute Bioscience,COVID-19 Genomics UK (COG-UK) Consortium,Dave J. Baker et al
EPI_ISL_457376,Quadram Institute Bioscience,COVID-19 Genomics UK (COG-UK) Consortium,Dave J. Baker et al
EPI_ISL_457377,Quadram Institute Bioscience,COVID-19 Genomics UK (COG-UK) Consortium,Dave J. Baker et al
EPI_ISL_457378,Quadram Institute Bioscience,COVID-19 Genomics UK (COG-UK) Consortium,Dave J. Baker et al
EPI_ISL_457379,Quadram Institute Bioscience,COVID-19 Genomics UK (COG-UK) Consortium,Dave J. Baker et al
EPI_ISL_457380,Quadram Institute Bioscience,COVID-19 Genomics UK (COG-UK) Consortium,Dave J. Baker et al
EPI_ISL_457381,Quadram Institute Bioscience,COVID-19 Genomics UK (COG-UK) Consortium,Dave J. Baker et al
EPI_ISL_457382,Quadram Institute Bioscience,COVID-19 Genomics UK (COG-UK) Consortium,Dave J. Baker et al
EPI_ISL_457383,Quadram Institute Bioscience,COVID-19 Genomics UK (COG-UK) Consortium,Dave J. Baker et al
EPI_ISL_457385,Quadram Institute Bioscience,COVID-19 Genomics UK (COG-UK) Consortium,Dave J. Baker et al
EPI_ISL_457386,Quadram Institute Bioscience,COVID-19 Genomics UK (COG-UK) Consortium,Dave J. Baker et al
EPI_ISL_457387,Quadram Institute Bioscience,COVID-19 Genomics UK (COG-UK) Consortium,Dave J. Baker et al
EPI_ISL_457388,Quadram Institute Bioscience,COVID-19 Genomics UK (COG-UK) Consortium,Dave J. Baker et al
EPI_ISL_457389,Quadram Institute Bioscience,COVID-19 Genomics UK (COG-UK) Consortium,Dave J. Baker et al
EPI_ISL_457390,Quadram Institute Bioscience,COVID-19 Genomics UK (COG-UK) Consortium,Dave J. Baker et al
EPI_ISL_457391,Quadram Institute Bioscience,COVID-19 Genomics UK (COG-UK) Consortium,Dave J. Baker et al
EPI_ISL_457392,Quadram Institute Bioscience,COVID-19 Genomics UK (COG-UK) Consortium,Dave J. Baker et al
EPI_ISL_457393,Quadram Institute Bioscience,COVID-19 Genomics UK (COG-UK) Consortium,Dave J. Baker et al
EPI_ISL_457394,Quadram Institute Bioscience,COVID-19 Genomics UK (COG-UK) Consortium,Dave J. Baker et al
EPI_ISL_457395,Quadram Institute Bioscience,COVID-19 Genomics UK (COG-UK) Consortium,Dave J. Baker et al
EPI_ISL_457396,Quadram Institute Bioscience,COVID-19 Genomics UK (COG-UK) Consortium,Dave J. Baker et al
EPI_ISL_457397,Quadram Institute Bioscience,COVID-19 Genomics UK (COG-UK) Consortium,Dave J. Baker et al
EPI_ISL_457398,Quadram Institute Bioscience,COVID-19 Genomics UK (COG-UK) Consortium,Dave J. Baker et al
EPI_ISL_457400,Quadram Institute Bioscience,COVID-19 Genomics UK (COG-UK) Consortium,Dave J. Baker et al
EPI_ISL_457401,Quadram Institute Bioscience,COVID-19 Genomics UK (COG-UK) Consortium,Dave J. Baker et al
EPI_ISL_457402,Quadram Institute Bioscience,COVID-19 Genomics UK (COG-UK) Consortium,Dave J. Baker et al
EPI_ISL_457403,Quadram Institute Bioscience,COVID-19 Genomics UK (COG-UK) Consortium,Dave J. Baker et al
EPI_ISL_457404,Quadram Institute Bioscience,COVID-19 Genomics UK (COG-UK) Consortium,Dave J. Baker et al
EPI_ISL_457405,Quadram Institute Bioscience,COVID-19 Genomics UK (COG-UK) Consortium,Dave J. Baker et al
EPI_ISL_457406,Quadram Institute Bioscience,COVID-19 Genomics UK (COG-UK) Consortium,Dave J. Baker et al
EPI_ISL_457407,Quadram Institute Bioscience,COVID-19 Genomics UK (COG-UK) Consortium,Dave J. Baker et al
EPI_ISL_457408,Quadram Institute Bioscience,COVID-19 Genomics UK (COG-UK) Consortium,Dave J. Baker et al
EPI_ISL_457409,Quadram Institute Bioscience,COVID-19 Genomics UK (COG-UK) Consortium,Dave J. Baker et al
EPI_ISL_472296,Quadram Institute Bioscience,COVID-19 Genomics UK (COG-UK) Consortium,Dave J. Baker et al
EPI_ISL_472297,Quadram Institute Bioscience,COVID-19 Genomics UK (COG-UK) Consortium,Dave J. Baker et al
EPI_ISL_472298,Quadram Institute Bioscience,COVID-19 Genomics UK (COG-UK) Consortium,Dave J. Baker et al
EPI_ISL_472299,Quadram Institute Bioscience,COVID-19 Genomics UK (COG-UK) Consortium,Dave J. Baker et al
EPI_ISL_472300,Quadram Institute Bioscience,COVID-19 Genomics UK (COG-UK) Consortium,Dave J. Baker et al
EPI_ISL_472301,Quadram Institute Bioscience,COVID-19 Genomics UK (COG-UK) Consortium,Dave J. Baker et al
EPI_ISL_472302,Quadram Institute Bioscience,COVID-19 Genomics UK (COG-UK) Consortium,Dave J. Baker et al
EPI_ISL_472303,Quadram Institute Bioscience,COVID-19 Genomics UK (COG-UK) Consortium,Dave J. Baker et al
EPI_ISL_472304,Quadram Institute Bioscience,COVID-19 Genomics UK (COG-UK) Consortium,Dave J. Baker et al
EPI_ISL_472305,Quadram Institute Bioscience,COVID-19 Genomics UK (COG-UK) Consortium,Dave J. Baker et al
EPI_ISL_472306,Quadram Institute Bioscience,COVID-19 Genomics UK (COG-UK) Consortium,Dave J. Baker et al
EPI_ISL_461887,Quadram Institute Bioscience,COVID-19 Genomics UK (COG-UK) Consortium,Dave J. Baker et al
EPI_ISL_461888,Quadram Institute Bioscience,COVID-19 Genomics UK (COG-UK) Consortium,Dave J. Baker et al
EPI_ISL_461889,Quadram Institute Bioscience,COVID-19 Genomics UK (COG-UK) Consortium,Dave J. Baker et al
EPI_ISL_461890,Quadram Institute Bioscience,COVID-19 Genomics UK (COG-UK) Consortium,Dave J. Baker et al
EPI_ISL_457411,Quadram Institute Bioscience,COVID-19 Genomics UK (COG-UK) Consortium,Dave J. Baker et al
EPI_ISL_457412,Quadram Institute Bioscience,COVID-19 Genomics UK (COG-UK) Consortium,Dave J. Baker et al
EPI_ISL_457413,Quadram Institute Bioscience,COVID-19 Genomics UK (COG-UK) Consortium,Dave J. Baker et al
EPI_ISL_457414,Quadram Institute Bioscience,COVID-19 Genomics UK (COG-UK) Consortium,Dave J. Baker et al
EPI_ISL_457415,Quadram Institute Bioscience,COVID-19 Genomics UK (COG-UK) Consortium,Dave J. Baker et al
EPI_ISL_461892,Quadram Institute Bioscience,COVID-19 Genomics UK (COG-UK) Consortium,Dave J. Baker et al
EPI_ISL_472307,Quadram Institute Bioscience,COVID-19 Genomics UK (COG-UK) Consortium,Dave J. Baker et al
EPI_ISL_461893,Quadram Institute Bioscience,COVID-19 Genomics UK (COG-UK) Consortium,Dave J. Baker et al
EPI_ISL_457416,Quadram Institute Bioscience,COVID-19 Genomics UK (COG-UK) Consortium,Dave J. Baker et al
EPI_ISL_457417,Quadram Institute Bioscience,COVID-19 Genomics UK (COG-UK) Consortium,Dave J. Baker et al
EPI_ISL_457418,Quadram Institute Bioscience,COVID-19 Genomics UK (COG-UK) Consortium,Dave J. Baker et al
EPI_ISL_457419,Quadram Institute Bioscience,COVID-19 Genomics UK (COG-UK) Consortium,Dave J. Baker et al
EPI_ISL_457420,Quadram Institute Bioscience,COVID-19 Genomics UK (COG-UK) Consortium,Dave J. Baker et al
EPI_ISL_457422,Quadram Institute Bioscience,COVID-19 Genomics UK (COG-UK) Consortium,Dave J. Baker et al
EPI_ISL_457423,Quadram Institute Bioscience,COVID-19 Genomics UK (COG-UK) Consortium,Dave J. Baker et al
EPI_ISL_457424,Quadram Institute Bioscience,COVID-19 Genomics UK (COG-UK) Consortium,Dave J. Baker et al
EPI_ISL_457425,Quadram Institute Bioscience,COVID-19 Genomics UK (COG-UK) Consortium,Dave J. Baker et al
EPI_ISL_457426,Quadram Institute Bioscience,COVID-19 Genomics UK (COG-UK) Consortium,Dave J. Baker et al
EPI_ISL_457427,Quadram Institute Bioscience,COVID-19 Genomics UK (COG-UK) Consortium,Dave J. Baker et al
EPI_ISL_457428,Quadram Institute Bioscience,COVID-19 Genomics UK (COG-UK) Consortium,Dave J. Baker et al
EPI_ISL_457429,Quadram Institute Bioscience,COVID-19 Genomics UK (COG-UK) Consortium,Dave J. Baker et al
EPI_ISL_457430,Quadram Institute Bioscience,COVID-19 Genomics UK (COG-UK) Consortium,Dave J. Baker et al
EPI_ISL_457431,Quadram Institute Bioscience,COVID-19 Genomics UK (COG-UK) Consortium,Dave J. Baker et al
EPI_ISL_457432,Quadram Institute Bioscience,COVID-19 Genomics UK (COG-UK) Consortium,Dave J. Baker et al
EPI_ISL_457433,Quadram Institute Bioscience,COVID-19 Genomics UK (COG-UK) Consortium,Dave J. Baker et al
EPI_ISL_457434,Quadram Institute Bioscience,COVID-19 Genomics UK (COG-UK) Consortium,Dave J. Baker et al
EPI_ISL_457435,Quadram Institute Bioscience,COVID-19 Genomics UK (COG-UK) Consortium,Dave J. Baker et al
EPI_ISL_457436,Quadram Institute Bioscience,COVID-19 Genomics UK (COG-UK) Consortium,Dave J. Baker et al
EPI_ISL_457437,Quadram Institute Bioscience,COVID-19 Genomics UK (COG-UK) Consortium,Dave J. Baker et al
EPI_ISL_457438,Quadram Institute Bioscience,COVID-19 Genomics UK (COG-UK) Consortium,Dave J. Baker et al
EPI_ISL_457439,Quadram Institute Bioscience,COVID-19 Genomics UK (COG-UK) Consortium,Dave J. Baker et al
EPI_ISL_457440,Quadram Institute Bioscience,COVID-19 Genomics UK (COG-UK) Consortium,Dave J. Baker et al
EPI_ISL_457441,Quadram Institute Bioscience,COVID-19 Genomics UK (COG-UK) Consortium,Dave J. Baker et al
EPI_ISL_457442,Quadram Institute Bioscience,COVID-19 Genomics UK (COG-UK) Consortium,Dave J. Baker et al
EPI_ISL_457443,Quadram Institute Bioscience,COVID-19 Genomics UK (COG-UK) Consortium,Dave J. Baker et al
EPI_ISL_457444,Quadram Institute Bioscience,COVID-19 Genomics UK (COG-UK) Consortium,Dave J. Baker et al
EPI_ISL_457445,Quadram Institute Bioscience,COVID-19 Genomics UK (COG-UK) Consortium,Dave J. Baker et al
EPI_ISL_457446,Quadram Institute Bioscience,COVID-19 Genomics UK (COG-UK) Consortium,Dave J. Baker et al
EPI_ISL_457448,Quadram Institute Bioscience,COVID-19 Genomics UK (COG-UK) Consortium,Dave J. Baker et al
EPI_ISL_457449,Quadram Institute Bioscience,COVID-19 Genomics UK (COG-UK) Consortium,Dave J. Baker et al
EPI_ISL_457451,Quadram Institute Bioscience,COVID-19 Genomics UK (COG-UK) Consortium,Dave J. Baker et al
EPI_ISL_457452,Quadram Institute Bioscience,COVID-19 Genomics UK (COG-UK) Consortium,Dave J. Baker et al
EPI_ISL_472308,Quadram Institute Bioscience,COVID-19 Genomics UK (COG-UK) Consortium,Dave J. Baker et al
EPI_ISL_472309,Quadram Institute Bioscience,COVID-19 Genomics UK (COG-UK) Consortium,Dave J. Baker et al
EPI_ISL_472310,Quadram Institute Bioscience,COVID-19 Genomics UK (COG-UK) Consortium,Dave J. Baker et al
EPI_ISL_472311,Quadram Institute Bioscience,COVID-19 Genomics UK (COG-UK) Consortium,Dave J. Baker et al
EPI_ISL_472312,Quadram Institute Bioscience,COVID-19 Genomics UK (COG-UK) Consortium,Dave J. Baker et al
EPI_ISL_472313,Quadram Institute Bioscience,COVID-19 Genomics UK (COG-UK) Consortium,Dave J. Baker et al
EPI_ISL_472314,Quadram Institute Bioscience,COVID-19 Genomics UK (COG-UK) Consortium,Dave J. Baker et al
EPI_ISL_472315,Quadram Institute Bioscience,COVID-19 Genomics UK (COG-UK) Consortium,Dave J. Baker et al
EPI_ISL_472316,Quadram Institute Bioscience,COVID-19 Genomics UK (COG-UK) Consortium,Dave J. Baker et al
EPI_ISL_472317,Quadram Institute Bioscience,COVID-19 Genomics UK (COG-UK) Consortium,Dave J. Baker et al
EPI_ISL_472318,Quadram Institute Bioscience,COVID-19 Genomics UK (COG-UK) Consortium,Dave J. Baker et al
EPI_ISL_472319,Quadram Institute Bioscience,COVID-19 Genomics UK (COG-UK) Consortium,Dave J. Baker et al
EPI_ISL_472320,Quadram Institute Bioscience,COVID-19 Genomics UK (COG-UK) Consortium,Dave J. Baker et al
EPI_ISL_472321,Quadram Institute Bioscience,COVID-19 Genomics UK (COG-UK) Consortium,Dave J. Baker et al
EPI_ISL_472322,Quadram Institute Bioscience,COVID-19 Genomics UK (COG-UK) Consortium,Dave J. Baker et al
EPI_ISL_457453,Quadram Institute Bioscience,COVID-19 Genomics UK (COG-UK) Consortium,Dave J. Baker et al
EPI_ISL_457454,Quadram Institute Bioscience,COVID-19 Genomics UK (COG-UK) Consortium,Dave J. Baker et al
EPI_ISL_457455,Quadram Institute Bioscience,COVID-19 Genomics UK (COG-UK) Consortium,Dave J. Baker et al
EPI_ISL_457456,Quadram Institute Bioscience,COVID-19 Genomics UK (COG-UK) Consortium,Dave J. Baker et al
EPI_ISL_457457,Quadram Institute Bioscience,COVID-19 Genomics UK (COG-UK) Consortium,Dave J. Baker et al
EPI_ISL_457458,Quadram Institute Bioscience,COVID-19 Genomics UK (COG-UK) Consortium,Dave J. Baker et al
EPI_ISL_457459,Quadram Institute Bioscience,COVID-19 Genomics UK (COG-UK) Consortium,Dave J. Baker et al
EPI_ISL_457460,Quadram Institute Bioscience,COVID-19 Genomics UK (COG-UK) Consortium,Dave J. Baker et al
EPI_ISL_457461,Quadram Institute Bioscience,COVID-19 Genomics UK (COG-UK) Consortium,Dave J. Baker et al
EPI_ISL_457462,Quadram Institute Bioscience,COVID-19 Genomics UK (COG-UK) Consortium,Dave J. Baker et al
EPI_ISL_457463,Quadram Institute Bioscience,COVID-19 Genomics UK (COG-UK) Consortium,Dave J. Baker et al
EPI_ISL_457464,Quadram Institute Bioscience,COVID-19 Genomics UK (COG-UK) Consortium,Dave J. Baker et al
EPI_ISL_457465,Quadram Institute Bioscience,COVID-19 Genomics UK (COG-UK) Consortium,Dave J. Baker et al
EPI_ISL_457466,Quadram Institute Bioscience,COVID-19 Genomics UK (COG-UK) Consortium,Dave J. Baker et al
EPI_ISL_457467,Quadram Institute Bioscience,COVID-19 Genomics UK (COG-UK) Consortium,Dave J. Baker et al
EPI_ISL_457468,Quadram Institute Bioscience,COVID-19 Genomics UK (COG-UK) Consortium,Dave J. Baker et al
EPI_ISL_457469,Quadram Institute Bioscience,COVID-19 Genomics UK (COG-UK) Consortium,Dave J. Baker et al
EPI_ISL_457470,Quadram Institute Bioscience,COVID-19 Genomics UK (COG-UK) Consortium,Dave J. Baker et al
EPI_ISL_457471,Quadram Institute Bioscience,COVID-19 Genomics UK (COG-UK) Consortium,Dave J. Baker et al
EPI_ISL_457472,Quadram Institute Bioscience,COVID-19 Genomics UK (COG-UK) Consortium,Dave J. Baker et al
EPI_ISL_457473,Quadram Institute Bioscience,COVID-19 Genomics UK (COG-UK) Consortium,Dave J. Baker et al
EPI_ISL_457474,Quadram Institute Bioscience,COVID-19 Genomics UK (COG-UK) Consortium,Dave J. Baker et al
EPI_ISL_457475,Quadram Institute Bioscience,COVID-19 Genomics UK (COG-UK) Consortium,Dave J. Baker et al
EPI_ISL_457476,Quadram Institute Bioscience,COVID-19 Genomics UK (COG-UK) Consortium,Dave J. Baker et al
EPI_ISL_457477,Quadram Institute Bioscience,COVID-19 Genomics UK (COG-UK) Consortium,Dave J. Baker et al
EPI_ISL_457478,Quadram Institute Bioscience,COVID-19 Genomics UK (COG-UK) Consortium,Dave J. Baker et al
EPI_ISL_457479,Quadram Institute Bioscience,COVID-19 Genomics UK (COG-UK) Consortium,Dave J. Baker et al
EPI_ISL_457480,Quadram Institute Bioscience,COVID-19 Genomics UK (COG-UK) Consortium,Dave J. Baker et al
EPI_ISL_457482,Quadram Institute Bioscience,COVID-19 Genomics UK (COG-UK) Consortium,Dave J. Baker et al
EPI_ISL_457483,Quadram Institute Bioscience,COVID-19 Genomics UK (COG-UK) Consortium,Dave J. Baker et al
EPI_ISL_457484,Quadram Institute Bioscience,COVID-19 Genomics UK (COG-UK) Consortium,Dave J. Baker et al
EPI_ISL_457485,Quadram Institute Bioscience,COVID-19 Genomics UK (COG-UK) Consortium,Dave J. Baker et al
EPI_ISL_457486,Quadram Institute Bioscience,COVID-19 Genomics UK (COG-UK) Consortium,Dave J. Baker et al
EPI_ISL_457487,Quadram Institute Bioscience,COVID-19 Genomics UK (COG-UK) Consortium,Dave J. Baker et al
EPI_ISL_457488,Quadram Institute Bioscience,COVID-19 Genomics UK (COG-UK) Consortium,Dave J. Baker et al
EPI_ISL_457489,Quadram Institute Bioscience,COVID-19 Genomics UK (COG-UK) Consortium,Dave J. Baker et al
EPI_ISL_457490,Quadram Institute Bioscience,COVID-19 Genomics UK (COG-UK) Consortium,Dave J. Baker et al
EPI_ISL_457491,Quadram Institute Bioscience,COVID-19 Genomics UK (COG-UK) Consortium,Dave J. Baker et al
EPI_ISL_457492,Quadram Institute Bioscience,COVID-19 Genomics UK (COG-UK) Consortium,Dave J. Baker et al
EPI_ISL_457493,Quadram Institute Bioscience,COVID-19 Genomics UK (COG-UK) Consortium,Dave J. Baker et al
EPI_ISL_457494,Quadram Institute Bioscience,COVID-19 Genomics UK (COG-UK) Consortium,Dave J. Baker et al
EPI_ISL_457495,Quadram Institute Bioscience,COVID-19 Genomics UK (COG-UK) Consortium,Dave J. Baker et al
EPI_ISL_457496,Quadram Institute Bioscience,COVID-19 Genomics UK (COG-UK) Consortium,Dave J. Baker et al
EPI_ISL_457497,Quadram Institute Bioscience,COVID-19 Genomics UK (COG-UK) Consortium,Dave J. Baker et al
EPI_ISL_457498,Quadram Institute Bioscience,COVID-19 Genomics UK (COG-UK) Consortium,Dave J. Baker et al
EPI_ISL_457499,Quadram Institute Bioscience,COVID-19 Genomics UK (COG-UK) Consortium,Dave J. Baker et al
EPI_ISL_457500,Quadram Institute Bioscience,COVID-19 Genomics UK (COG-UK) Consortium,Dave J. Baker et al
EPI_ISL_457501,Quadram Institute Bioscience,COVID-19 Genomics UK (COG-UK) Consortium,Dave J. Baker et al
EPI_ISL_457502,Quadram Institute Bioscience,COVID-19 Genomics UK (COG-UK) Consortium,Dave J. Baker et al
EPI_ISL_457503,Quadram Institute Bioscience,COVID-19 Genomics UK (COG-UK) Consortium,Dave J. Baker et al
EPI_ISL_457504,Quadram Institute Bioscience,COVID-19 Genomics UK (COG-UK) Consortium,Dave J. Baker et al
EPI_ISL_457505,Quadram Institute Bioscience,COVID-19 Genomics UK (COG-UK) Consortium,Dave J. Baker et al
EPI_ISL_457506,Quadram Institute Bioscience,COVID-19 Genomics UK (COG-UK) Consortium,Dave J. Baker et al
EPI_ISL_457507,Quadram Institute Bioscience,COVID-19 Genomics UK (COG-UK) Consortium,Dave J. Baker et al
EPI_ISL_457508,Quadram Institute Bioscience,COVID-19 Genomics UK (COG-UK) Consortium,Dave J. Baker et al
EPI_ISL_457509,Quadram Institute Bioscience,COVID-19 Genomics UK (COG-UK) Consortium,Dave J. Baker et al
EPI_ISL_457510,Quadram Institute Bioscience,COVID-19 Genomics UK (COG-UK) Consortium,Dave J. Baker et al
EPI_ISL_457511,Quadram Institute Bioscience,COVID-19 Genomics UK (COG-UK) Consortium,Dave J. Baker et al
EPI_ISL_457512,Quadram Institute Bioscience,COVID-19 Genomics UK (COG-UK) Consortium,Dave J. Baker et al
EPI_ISL_457513,Quadram Institute Bioscience,COVID-19 Genomics UK (COG-UK) Consortium,Dave J. Baker et al
EPI_ISL_457514,Quadram Institute Bioscience,COVID-19 Genomics UK (COG-UK) Consortium,Dave J. Baker et al
EPI_ISL_457515,Quadram Institute Bioscience,COVID-19 Genomics UK (COG-UK) Consortium,Dave J. Baker et al
EPI_ISL_457516,Quadram Institute Bioscience,COVID-19 Genomics UK (COG-UK) Consortium,Dave J. Baker et al
EPI_ISL_457517,Quadram Institute Bioscience,COVID-19 Genomics UK (COG-UK) Consortium,Dave J. Baker et al
EPI_ISL_457518,Quadram Institute Bioscience,COVID-19 Genomics UK (COG-UK) Consortium,Dave J. Baker et al
EPI_ISL_472323,Quadram Institute Bioscience,COVID-19 Genomics UK (COG-UK) Consortium,Dave J. Baker et al
EPI_ISL_472324,Quadram Institute Bioscience,COVID-19 Genomics UK (COG-UK) Consortium,Dave J. Baker et al
EPI_ISL_472325,Quadram Institute Bioscience,COVID-19 Genomics UK (COG-UK) Consortium,Dave J. Baker et al
EPI_ISL_472326,Quadram Institute Bioscience,COVID-19 Genomics UK (COG-UK) Consortium,Dave J. Baker et al
EPI_ISL_472328,Quadram Institute Bioscience,COVID-19 Genomics UK (COG-UK) Consortium,Dave J. Baker et al
EPI_ISL_457520,Quadram Institute Bioscience,COVID-19 Genomics UK (COG-UK) Consortium,Dave J. Baker et al
EPI_ISL_457521,Quadram Institute Bioscience,COVID-19 Genomics UK (COG-UK) Consortium,Dave J. Baker et al
EPI_ISL_457522,Quadram Institute Bioscience,COVID-19 Genomics UK (COG-UK) Consortium,Dave J. Baker et al
EPI_ISL_457523,Quadram Institute Bioscience,COVID-19 Genomics UK (COG-UK) Consortium,Dave J. Baker et al
EPI_ISL_457524,Quadram Institute Bioscience,COVID-19 Genomics UK (COG-UK) Consortium,Dave J. Baker et al
EPI_ISL_457525,Quadram Institute Bioscience,COVID-19 Genomics UK (COG-UK) Consortium,Dave J. Baker et al
EPI_ISL_457527,Quadram Institute Bioscience,COVID-19 Genomics UK (COG-UK) Consortium,Dave J. Baker et al
EPI_ISL_457528,Quadram Institute Bioscience,COVID-19 Genomics UK (COG-UK) Consortium,Dave J. Baker et al
EPI_ISL_457529,Quadram Institute Bioscience,COVID-19 Genomics UK (COG-UK) Consortium,Dave J. Baker et al
EPI_ISL_457530,Quadram Institute Bioscience,COVID-19 Genomics UK (COG-UK) Consortium,Dave J. Baker et al
EPI_ISL_457531,Quadram Institute Bioscience,COVID-19 Genomics UK (COG-UK) Consortium,Dave J. Baker et al
EPI_ISL_457532,Quadram Institute Bioscience,COVID-19 Genomics UK (COG-UK) Consortium,Dave J. Baker et al
EPI_ISL_457533,Quadram Institute Bioscience,COVID-19 Genomics UK (COG-UK) Consortium,Dave J. Baker et al
EPI_ISL_457534,Quadram Institute Bioscience,COVID-19 Genomics UK (COG-UK) Consortium,Dave J. Baker et al
EPI_ISL_457535,Quadram Institute Bioscience,COVID-19 Genomics UK (COG-UK) Consortium,Dave J. Baker et al
EPI_ISL_457536,Quadram Institute Bioscience,COVID-19 Genomics UK (COG-UK) Consortium,Dave J. Baker et al
EPI_ISL_457537,Quadram Institute Bioscience,COVID-19 Genomics UK (COG-UK) Consortium,Dave J. Baker et al
EPI_ISL_457538,Quadram Institute Bioscience,COVID-19 Genomics UK (COG-UK) Consortium,Dave J. Baker et al
EPI_ISL_457539,Quadram Institute Bioscience,COVID-19 Genomics UK (COG-UK) Consortium,Dave J. Baker et al
EPI_ISL_457540,Quadram Institute Bioscience,COVID-19 Genomics UK (COG-UK) Consortium,Dave J. Baker et al
EPI_ISL_457541,Quadram Institute Bioscience,COVID-19 Genomics UK (COG-UK) Consortium,Dave J. Baker et al
EPI_ISL_457542,Quadram Institute Bioscience,COVID-19 Genomics UK (COG-UK) Consortium,Dave J. Baker et al
EPI_ISL_457543,Quadram Institute Bioscience,COVID-19 Genomics UK (COG-UK) Consortium,Dave J. Baker et al
EPI_ISL_457544,Quadram Institute Bioscience,COVID-19 Genomics UK (COG-UK) Consortium,Dave J. Baker et al
EPI_ISL_457545,Quadram Institute Bioscience,COVID-19 Genomics UK (COG-UK) Consortium,Dave J. Baker et al
EPI_ISL_457546,Quadram Institute Bioscience,COVID-19 Genomics UK (COG-UK) Consortium,Dave J. Baker et al
EPI_ISL_457547,Quadram Institute Bioscience,COVID-19 Genomics UK (COG-UK) Consortium,Dave J. Baker et al
EPI_ISL_457548,Quadram Institute Bioscience,COVID-19 Genomics UK (COG-UK) Consortium,Dave J. Baker et al
EPI_ISL_457549,Quadram Institute Bioscience,COVID-19 Genomics UK (COG-UK) Consortium,Dave J. Baker et al
EPI_ISL_457550,Quadram Institute Bioscience,COVID-19 Genomics UK (COG-UK) Consortium,Dave J. Baker et al
EPI_ISL_457551,Quadram Institute Bioscience,COVID-19 Genomics UK (COG-UK) Consortium,Dave J. Baker et al
EPI_ISL_457552,Quadram Institute Bioscience,COVID-19 Genomics UK (COG-UK) Consortium,Dave J. Baker et al
EPI_ISL_457553,Quadram Institute Bioscience,COVID-19 Genomics UK (COG-UK) Consortium,Dave J. Baker et al
EPI_ISL_457554,Quadram Institute Bioscience,COVID-19 Genomics UK (COG-UK) Consortium,Dave J. Baker et al
EPI_ISL_457555,Quadram Institute Bioscience,COVID-19 Genomics UK (COG-UK) Consortium,Dave J. Baker et al
EPI_ISL_457556,Quadram Institute Bioscience,COVID-19 Genomics UK (COG-UK) Consortium,Dave J. Baker et al
EPI_ISL_457558,Quadram Institute Bioscience,COVID-19 Genomics UK (COG-UK) Consortium,Dave J. Baker et al
EPI_ISL_457559,Quadram Institute Bioscience,COVID-19 Genomics UK (COG-UK) Consortium,Dave J. Baker et al
EPI_ISL_457560,Quadram Institute Bioscience,COVID-19 Genomics UK (COG-UK) Consortium,Dave J. Baker et al
EPI_ISL_457561,Quadram Institute Bioscience,COVID-19 Genomics UK (COG-UK) Consortium,Dave J. Baker et al
EPI_ISL_457562,Quadram Institute Bioscience,COVID-19 Genomics UK (COG-UK) Consortium,Dave J. Baker et al
EPI_ISL_457563,Quadram Institute Bioscience,COVID-19 Genomics UK (COG-UK) Consortium,Dave J. Baker et al
EPI_ISL_457564,Quadram Institute Bioscience,COVID-19 Genomics UK (COG-UK) Consortium,Dave J. Baker et al
EPI_ISL_457565,Quadram Institute Bioscience,COVID-19 Genomics UK (COG-UK) Consortium,Dave J. Baker et al
EPI_ISL_457566,Quadram Institute Bioscience,COVID-19 Genomics UK (COG-UK) Consortium,Dave J. Baker et al
EPI_ISL_457567,Quadram Institute Bioscience,COVID-19 Genomics UK (COG-UK) Consortium,Dave J. Baker et al
EPI_ISL_457568,Quadram Institute Bioscience,COVID-19 Genomics UK (COG-UK) Consortium,Dave J. Baker et al
EPI_ISL_457569,Quadram Institute Bioscience,COVID-19 Genomics UK (COG-UK) Consortium,Dave J. Baker et al
EPI_ISL_457570,Quadram Institute Bioscience,COVID-19 Genomics UK (COG-UK) Consortium,Dave J. Baker et al
EPI_ISL_457571,Quadram Institute Bioscience,COVID-19 Genomics UK (COG-UK) Consortium,Dave J. Baker et al
EPI_ISL_457572,Quadram Institute Bioscience,COVID-19 Genomics UK (COG-UK) Consortium,Dave J. Baker et al
EPI_ISL_472330,Quadram Institute Bioscience,COVID-19 Genomics UK (COG-UK) Consortium,Dave J. Baker et al
EPI_ISL_472331,Quadram Institute Bioscience,COVID-19 Genomics UK (COG-UK) Consortium,Dave J. Baker et al
EPI_ISL_472333,Quadram Institute Bioscience,COVID-19 Genomics UK (COG-UK) Consortium,Dave J. Baker et al
EPI_ISL_472334,Quadram Institute Bioscience,COVID-19 Genomics UK (COG-UK) Consortium,Dave J. Baker et al
EPI_ISL_472335,Quadram Institute Bioscience,COVID-19 Genomics UK (COG-UK) Consortium,Dave J. Baker et al
EPI_ISL_472336,Quadram Institute Bioscience,COVID-19 Genomics UK (COG-UK) Consortium,Dave J. Baker et al
EPI_ISL_472337,Quadram Institute Bioscience,COVID-19 Genomics UK (COG-UK) Consortium,Dave J. Baker et al
EPI_ISL_472338,Quadram Institute Bioscience,COVID-19 Genomics UK (COG-UK) Consortium,Dave J. Baker et al
EPI_ISL_472339,Quadram Institute Bioscience,COVID-19 Genomics UK (COG-UK) Consortium,Dave J. Baker et al
EPI_ISL_472340,Quadram Institute Bioscience,COVID-19 Genomics UK (COG-UK) Consortium,Dave J. Baker et al
EPI_ISL_472342,Quadram Institute Bioscience,COVID-19 Genomics UK (COG-UK) Consortium,Dave J. Baker et al
EPI_ISL_472343,Quadram Institute Bioscience,COVID-19 Genomics UK (COG-UK) Consortium,Dave J. Baker et al
EPI_ISL_472344,Quadram Institute Bioscience,COVID-19 Genomics UK (COG-UK) Consortium,Dave J. Baker et al
EPI_ISL_472345,Quadram Institute Bioscience,COVID-19 Genomics UK (COG-UK) Consortium,Dave J. Baker et al
EPI_ISL_472346,Quadram Institute Bioscience,COVID-19 Genomics UK (COG-UK) Consortium,Dave J. Baker et al
EPI_ISL_472347,Quadram Institute Bioscience,COVID-19 Genomics UK (COG-UK) Consortium,Dave J. Baker et al
EPI_ISL_472348,Quadram Institute Bioscience,COVID-19 Genomics UK (COG-UK) Consortium,Dave J. Baker et al
EPI_ISL_472349,Quadram Institute Bioscience,COVID-19 Genomics UK (COG-UK) Consortium,Dave J. Baker et al
EPI_ISL_472350,Quadram Institute Bioscience,COVID-19 Genomics UK (COG-UK) Consortium,Dave J. Baker et al
EPI_ISL_472352,Quadram Institute Bioscience,COVID-19 Genomics UK (COG-UK) Consortium,Dave J. Baker et al
EPI_ISL_472353,Quadram Institute Bioscience,COVID-19 Genomics UK (COG-UK) Consortium,Dave J. Baker et al
EPI_ISL_472354,Quadram Institute Bioscience,COVID-19 Genomics UK (COG-UK) Consortium,Dave J. Baker et al
EPI_ISL_478720,Quadram Institute Bioscience,COVID-19 Genomics UK (COG-UK) Consortium,Dave J. Baker et al
EPI_ISL_472356,Quadram Institute Bioscience,COVID-19 Genomics UK (COG-UK) Consortium,Dave J. Baker et al
```
