## Supplementary material for "Establishment & lineage dynamics of the SARS-CoV-2 epidemic in the UK": GISAID acknowledgments table (part 4 of 7)

```
EPI_ISL_472357,Quadram Institute Bioscience,COVID-19 Genomics UK (COG-UK) Consortium,Dave J. Baker et al
EPI_ISL_472358,Quadram Institute Bioscience,COVID-19 Genomics UK (COG-UK) Consortium,Dave J. Baker et al
EPI_ISL_472359,Quadram Institute Bioscience,COVID-19 Genomics UK (COG-UK) Consortium,Dave J. Baker et al
EPI_ISL_472360,Quadram Institute Bioscience,COVID-19 Genomics UK (COG-UK) Consortium,Dave J. Baker et al
EPI_ISL_472361,Quadram Institute Bioscience,COVID-19 Genomics UK (COG-UK) Consortium,Dave J. Baker et al
EPI_ISL_472362,Quadram Institute Bioscience,COVID-19 Genomics UK (COG-UK) Consortium,Dave J. Baker et al
EPI_ISL_472363,Quadram Institute Bioscience,COVID-19 Genomics UK (COG-UK) Consortium,Dave J. Baker et al
EPI_ISL_472365,Quadram Institute Bioscience,COVID-19 Genomics UK (COG-UK) Consortium,Dave J. Baker et al
EPI_ISL_472366,Quadram Institute Bioscience,COVID-19 Genomics UK (COG-UK) Consortium,Dave J. Baker et al
EPI_ISL_472367,Quadram Institute Bioscience,COVID-19 Genomics UK (COG-UK) Consortium,Dave J. Baker et al
EPI_ISL_472368,Quadram Institute Bioscience,COVID-19 Genomics UK (COG-UK) Consortium,Dave J. Baker et al
EPI_ISL_472370,Quadram Institute Bioscience,COVID-19 Genomics UK (COG-UK) Consortium,Dave J. Baker et al
EPI_ISL_472371,Quadram Institute Bioscience,COVID-19 Genomics UK (COG-UK) Consortium,Dave J. Baker et al
EPI_ISL_472372,Quadram Institute Bioscience,COVID-19 Genomics UK (COG-UK) Consortium,Dave J. Baker et al
EPI_ISL_472373,Quadram Institute Bioscience,COVID-19 Genomics UK (COG-UK) Consortium,Dave J. Baker et al
EPI_ISL_472374,Quadram Institute Bioscience,COVID-19 Genomics UK (COG-UK) Consortium,Dave J. Baker et al
EPI_ISL_472375,Quadram Institute Bioscience,COVID-19 Genomics UK (COG-UK) Consortium,Dave J. Baker et al
EPI_ISL_472376,Quadram Institute Bioscience,COVID-19 Genomics UK (COG-UK) Consortium,Dave J. Baker et al
EPI_ISL_472377,Quadram Institute Bioscience,COVID-19 Genomics UK (COG-UK) Consortium,Dave J. Baker et al
EPI_ISL_472378,Quadram Institute Bioscience,COVID-19 Genomics UK (COG-UK) Consortium,Dave J. Baker et al
EPI_ISL_472380,Quadram Institute Bioscience,COVID-19 Genomics UK (COG-UK) Consortium,Dave J. Baker et al
EPI_ISL_472381,Quadram Institute Bioscience,COVID-19 Genomics UK (COG-UK) Consortium,Dave J. Baker et al
EPI_ISL_425462,"Queens Medical Centre, Clinical Microbiology Department / DeepSeq Nottingham",COVID-19 Genomics UK (COG-UK) Consortium,Gemma Clark et al
EPI_ISL_425466,"Queens Medical Centre, Clinical Microbiology Department / DeepSeq Nottingham",COVID-19 Genomics UK (COG-UK) Consortium,Gemma Clark et al
EPI_ISL_425467,"Queens Medical Centre, Clinical Microbiology Department / DeepSeq Nottingham",COVID-19 Genomics UK (COG-UK) Consortium,Gemma Clark et al
EPI_ISL_425468,"Queens Medical Centre, Clinical Microbiology Department / DeepSeq Nottingham",COVID-19 Genomics UK (COG-UK) Consortium,Gemma Clark et al
EPI_ISL_425469,"Queens Medical Centre, Clinical Microbiology Department / DeepSeq Nottingham",COVID-19 Genomics UK (COG-UK) Consortium,Gemma Clark et al
EPI_ISL_425470,"Queens Medical Centre, Clinical Microbiology Department / DeepSeq Nottingham",COVID-19 Genomics UK (COG-UK) Consortium,Gemma Clark et al
EPI_ISL_425471,"Queens Medical Centre, Clinical Microbiology Department / DeepSeq Nottingham",COVID-19 Genomics UK (COG-UK) Consortium,Gemma Clark et al
EPI_ISL_425473,"Queens Medical Centre, Clinical Microbiology Department / DeepSeq Nottingham",COVID-19 Genomics UK (COG-UK) Consortium,Gemma Clark et al
EPI_ISL_425475,"Queens Medical Centre, Clinical Microbiology Department / DeepSeq Nottingham",COVID-19 Genomics UK (COG-UK) Consortium,Gemma Clark et al
EPI_ISL_432900,"Queens Medical Centre, Clinical Microbiology Department / DeepSeq Nottingham",COVID-19 Genomics UK (COG-UK) Consortium,Gemma Clark et al
EPI_ISL_425476,"Queens Medical Centre, Clinical Microbiology Department / DeepSeq Nottingham",COVID-19 Genomics UK (COG-UK) Consortium,Gemma Clark et al
EPI_ISL_425478,"Queens Medical Centre, Clinical Microbiology Department / DeepSeq Nottingham",COVID-19 Genomics UK (COG-UK) Consortium,Gemma Clark et al
EPI_ISL_425480,"Queens Medical Centre, Clinical Microbiology Department / DeepSeq Nottingham",COVID-19 Genomics UK (COG-UK) Consortium,Gemma Clark et al
EPI_ISL_425482,"Queens Medical Centre, Clinical Microbiology Department / DeepSeq Nottingham",COVID-19 Genomics UK (COG-UK) Consortium,Gemma Clark et al
EPI_ISL_425483,"Queens Medical Centre, Clinical Microbiology Department / DeepSeq Nottingham",COVID-19 Genomics UK (COG-UK) Consortium,Gemma Clark et al
EPI_ISL_425484,"Queens Medical Centre, Clinical Microbiology Department / DeepSeq Nottingham",COVID-19 Genomics UK (COG-UK) Consortium,Gemma Clark et al
EPI_ISL_425485,"Queens Medical Centre, Clinical Microbiology Department / DeepSeq Nottingham",COVID-19 Genomics UK (COG-UK) Consortium,Gemma Clark et al
EPI_ISL_425486,"Queens Medical Centre, Clinical Microbiology Department / DeepSeq Nottingham",COVID-19 Genomics UK (COG-UK) Consortium,Gemma Clark et al
EPI_ISL_425487,"Queens Medical Centre, Clinical Microbiology Department / DeepSeq Nottingham",COVID-19 Genomics UK (COG-UK) Consortium,Gemma Clark et al
EPI_ISL_425488,"Queens Medical Centre, Clinical Microbiology Department / DeepSeq Nottingham",COVID-19 Genomics UK (COG-UK) Consortium,Gemma Clark et al
EPI_ISL_425489,"Queens Medical Centre, Clinical Microbiology Department / DeepSeq Nottingham",COVID-19 Genomics UK (COG-UK) Consortium,Gemma Clark et al
EPI_ISL_425490,"Queens Medical Centre, Clinical Microbiology Department / DeepSeq Nottingham",COVID-19 Genomics UK (COG-UK) Consortium,Gemma Clark et al
EPI_ISL_425491,"Queens Medical Centre, Clinical Microbiology Department / DeepSeq Nottingham",COVID-19 Genomics UK (COG-UK) Consortium,Gemma Clark et al
EPI_ISL_425492,"Queens Medical Centre, Clinical Microbiology Department / DeepSeq Nottingham",COVID-19 Genomics UK (COG-UK) Consortium,Gemma Clark et al
EPI_ISL_425494,"Queens Medical Centre, Clinical Microbiology Department / DeepSeq Nottingham",COVID-19 Genomics UK (COG-UK) Consortium,Gemma Clark et al
EPI_ISL_425495,"Queens Medical Centre, Clinical Microbiology Department / DeepSeq Nottingham",COVID-19 Genomics UK (COG-UK) Consortium,Gemma Clark et al
EPI_ISL_425496,"Queens Medical Centre, Clinical Microbiology Department / DeepSeq Nottingham",COVID-19 Genomics UK (COG-UK) Consortium,Gemma Clark et al
EPI_ISL_425497,"Queens Medical Centre, Clinical Microbiology Department / DeepSeq Nottingham",COVID-19 Genomics UK (COG-UK) Consortium,Gemma Clark et al
EPI_ISL_425498,"Queens Medical Centre, Clinical Microbiology Department / DeepSeq Nottingham",COVID-19 Genomics UK (COG-UK) Consortium,Gemma Clark et al
EPI_ISL_425499,"Queens Medical Centre, Clinical Microbiology Department / DeepSeq Nottingham",COVID-19 Genomics UK (COG-UK) Consortium,Gemma Clark et al
EPI_ISL_425500,"Queens Medical Centre, Clinical Microbiology Department / DeepSeq Nottingham",COVID-19 Genomics UK (COG-UK) Consortium,Gemma Clark et al
EPI_ISL_425501,"Queens Medical Centre, Clinical Microbiology Department / DeepSeq Nottingham",COVID-19 Genomics UK (COG-UK) Consortium,Gemma Clark et al
EPI_ISL_425502,"Queens Medical Centre, Clinical Microbiology Department / DeepSeq Nottingham",COVID-19 Genomics UK (COG-UK) Consortium,Gemma Clark et al
EPI_ISL_425503,"Queens Medical Centre, Clinical Microbiology Department / DeepSeq Nottingham",COVID-19 Genomics UK (COG-UK) Consortium,Gemma Clark et al
EPI_ISL_425504,"Queens Medical Centre, Clinical Microbiology Department / DeepSeq Nottingham",COVID-19 Genomics UK (COG-UK) Consortium,Gemma Clark et al
EPI_ISL_425505,"Queens Medical Centre, Clinical Microbiology Department / DeepSeq Nottingham",COVID-19 Genomics UK (COG-UK) Consortium,Gemma Clark et al
EPI_ISL_425506,"Queens Medical Centre, Clinical Microbiology Department / DeepSeq Nottingham",COVID-19 Genomics UK (COG-UK) Consortium,Gemma Clark et al
EPI_ISL_425507,"Queens Medical Centre, Clinical Microbiology Department / DeepSeq Nottingham",COVID-19 Genomics UK (COG-UK) Consortium,Gemma Clark et al
EPI_ISL_425508,"Queens Medical Centre, Clinical Microbiology Department / DeepSeq Nottingham",COVID-19 Genomics UK (COG-UK) Consortium,Gemma Clark et al
EPI_ISL_425509,"Queens Medical Centre, Clinical Microbiology Department / DeepSeq Nottingham",COVID-19 Genomics UK (COG-UK) Consortium,Gemma Clark et al
EPI_ISL_425510,"Queens Medical Centre, Clinical Microbiology Department / DeepSeq Nottingham",COVID-19 Genomics UK (COG-UK) Consortium,Gemma Clark et al
EPI_ISL_425511,"Queens Medical Centre, Clinical Microbiology Department / DeepSeq Nottingham",COVID-19 Genomics UK (COG-UK) Consortium,Gemma Clark et al
EPI_ISL_425512,"Queens Medical Centre, Clinical Microbiology Department / DeepSeq Nottingham",COVID-19 Genomics UK (COG-UK) Consortium,Gemma Clark et al
EPI_ISL_425513,"Queens Medical Centre, Clinical Microbiology Department / DeepSeq Nottingham",COVID-19 Genomics UK (COG-UK) Consortium,Gemma Clark et al
EPI_ISL_425514,"Queens Medical Centre, Clinical Microbiology Department / DeepSeq Nottingham",COVID-19 Genomics UK (COG-UK) Consortium,Gemma Clark et al
EPI_ISL_425515,"Queens Medical Centre, Clinical Microbiology Department / DeepSeq Nottingham",COVID-19 Genomics UK (COG-UK) Consortium,Gemma Clark et al
EPI_ISL_425517,"Queens Medical Centre, Clinical Microbiology Department / DeepSeq Nottingham",COVID-19 Genomics UK (COG-UK) Consortium,Gemma Clark et al
EPI_ISL_425518,"Queens Medical Centre, Clinical Microbiology Department / DeepSeq Nottingham",COVID-19 Genomics UK (COG-UK) Consortium,Gemma Clark et al
EPI_ISL_425519,"Queens Medical Centre, Clinical Microbiology Department / DeepSeq Nottingham",COVID-19 Genomics UK (COG-UK) Consortium,Gemma Clark et al
EPI_ISL_425520,"Queens Medical Centre, Clinical Microbiology Department / DeepSeq Nottingham",COVID-19 Genomics UK (COG-UK) Consortium,Gemma Clark et al
EPI_ISL_425522,"Queens Medical Centre, Clinical Microbiology Department / DeepSeq Nottingham",COVID-19 Genomics UK (COG-UK) Consortium,Gemma Clark et al
EPI_ISL_425523,"Queens Medical Centre, Clinical Microbiology Department / DeepSeq Nottingham",COVID-19 Genomics UK (COG-UK) Consortium,Gemma Clark et al
EPI_ISL_425524,"Queens Medical Centre, Clinical Microbiology Department / DeepSeq Nottingham",COVID-19 Genomics UK (COG-UK) Consortium,Gemma Clark et al
EPI_ISL_425526,"Queens Medical Centre, Clinical Microbiology Department / DeepSeq Nottingham",COVID-19 Genomics UK (COG-UK) Consortium,Gemma Clark et al
EPI_ISL_425527,"Queens Medical Centre, Clinical Microbiology Department / DeepSeq Nottingham",COVID-19 Genomics UK (COG-UK) Consortium,Gemma Clark et al
EPI_ISL_425528,"Queens Medical Centre, Clinical Microbiology Department / DeepSeq Nottingham",COVID-19 Genomics UK (COG-UK) Consortium,Gemma Clark et al
EPI_ISL_425529,"Queens Medical Centre, Clinical Microbiology Department / DeepSeq Nottingham",COVID-19 Genomics UK (COG-UK) Consortium,Gemma Clark et al
EPI_ISL_425530,"Queens Medical Centre, Clinical Microbiology Department / DeepSeq Nottingham",COVID-19 Genomics UK (COG-UK) Consortium,Gemma Clark et al
EPI_ISL_425531,"Queens Medical Centre, Clinical Microbiology Department / DeepSeq Nottingham",COVID-19 Genomics UK (COG-UK) Consortium,Gemma Clark et al
EPI_ISL_425532,"Queens Medical Centre, Clinical Microbiology Department / DeepSeq Nottingham",COVID-19 Genomics UK (COG-UK) Consortium,Gemma Clark et al
EPI_ISL_425533,"Queens Medical Centre, Clinical Microbiology Department / DeepSeq Nottingham",COVID-19 Genomics UK (COG-UK) Consortium,Gemma Clark et al
EPI_ISL_425534,"Queens Medical Centre, Clinical Microbiology Department / DeepSeq Nottingham",COVID-19 Genomics UK (COG-UK) Consortium,Gemma Clark et al
EPI_ISL_425535,"Queens Medical Centre, Clinical Microbiology Department / DeepSeq Nottingham",COVID-19 Genomics UK (COG-UK) Consortium,Gemma Clark et al
EPI_ISL_425536,"Queens Medical Centre, Clinical Microbiology Department / DeepSeq Nottingham",COVID-19 Genomics UK (COG-UK) Consortium,Gemma Clark et al
EPI_ISL_425537,"Queens Medical Centre, Clinical Microbiology Department / DeepSeq Nottingham",COVID-19 Genomics UK (COG-UK) Consortium,Gemma Clark et al
EPI_ISL_425538,"Queens Medical Centre, Clinical Microbiology Department / DeepSeq Nottingham",COVID-19 Genomics UK (COG-UK) Consortium,Gemma Clark et al
EPI_ISL_425539,"Queens Medical Centre, Clinical Microbiology Department / DeepSeq Nottingham",COVID-19 Genomics UK (COG-UK) Consortium,Gemma Clark et al
EPI_ISL_425540,"Queens Medical Centre, Clinical Microbiology Department / DeepSeq Nottingham",COVID-19 Genomics UK (COG-UK) Consortium,Gemma Clark et al
EPI_ISL_425541,"Queens Medical Centre, Clinical Microbiology Department / DeepSeq Nottingham",COVID-19 Genomics UK (COG-UK) Consortium,Gemma Clark et al
EPI_ISL_425542,"Queens Medical Centre, Clinical Microbiology Department / DeepSeq Nottingham",COVID-19 Genomics UK (COG-UK) Consortium,Gemma Clark et al
EPI_ISL_425543,"Queens Medical Centre, Clinical Microbiology Department / DeepSeq Nottingham",COVID-19 Genomics UK (COG-UK) Consortium,Gemma Clark et al
EPI_ISL_425544,"Queens Medical Centre, Clinical Microbiology Department / DeepSeq Nottingham",COVID-19 Genomics UK (COG-UK) Consortium,Gemma Clark et al
EPI_ISL_425545,"Queens Medical Centre, Clinical Microbiology Department / DeepSeq Nottingham",COVID-19 Genomics UK (COG-UK) Consortium,Gemma Clark et al
EPI_ISL_425546,"Queens Medical Centre, Clinical Microbiology Department / DeepSeq Nottingham",COVID-19 Genomics UK (COG-UK) Consortium,Gemma Clark et al
EPI_ISL_425547,"Queens Medical Centre, Clinical Microbiology Department / DeepSeq Nottingham",COVID-19 Genomics UK (COG-UK) Consortium,Gemma Clark et al
EPI_ISL_425548,"Queens Medical Centre, Clinical Microbiology Department / DeepSeq Nottingham",COVID-19 Genomics UK (COG-UK) Consortium,Gemma Clark et al
EPI_ISL_425550,"Queens Medical Centre, Clinical Microbiology Department / DeepSeq Nottingham",COVID-19 Genomics UK (COG-UK) Consortium,Gemma Clark et al
EPI_ISL_425551,"Queens Medical Centre, Clinical Microbiology Department / DeepSeq Nottingham",COVID-19 Genomics UK (COG-UK) Consortium,Gemma Clark et al
EPI_ISL_425552,"Queens Medical Centre, Clinical Microbiology Department / DeepSeq Nottingham",COVID-19 Genomics UK (COG-UK) Consortium,Gemma Clark et al
EPI_ISL_425553,"Queens Medical Centre, Clinical Microbiology Department / DeepSeq Nottingham",COVID-19 Genomics UK (COG-UK) Consortium,Gemma Clark et al
EPI_ISL_425554,"Queens Medical Centre, Clinical Microbiology Department / DeepSeq Nottingham",COVID-19 Genomics UK (COG-UK) Consortium,Gemma Clark et al
EPI_ISL_425555,"Queens Medical Centre, Clinical Microbiology Department / DeepSeq Nottingham",COVID-19 Genomics UK (COG-UK) Consortium,Gemma Clark et al
EPI_ISL_425556,"Queens Medical Centre, Clinical Microbiology Department / DeepSeq Nottingham",COVID-19 Genomics UK (COG-UK) Consortium,Gemma Clark et al
EPI_ISL_425558,"Queens Medical Centre, Clinical Microbiology Department / DeepSeq Nottingham",COVID-19 Genomics UK (COG-UK) Consortium,Gemma Clark et al
EPI_ISL_425559,"Queens Medical Centre, Clinical Microbiology Department / DeepSeq Nottingham",COVID-19 Genomics UK (COG-UK) Consortium,Gemma Clark et al
EPI_ISL_425560,"Queens Medical Centre, Clinical Microbiology Department / DeepSeq Nottingham",COVID-19 Genomics UK (COG-UK) Consortium,Gemma Clark et al
EPI_ISL_425561,"Queens Medical Centre, Clinical Microbiology Department / DeepSeq Nottingham",COVID-19 Genomics UK (COG-UK) Consortium,Gemma Clark et al
EPI_ISL_425562,"Queens Medical Centre, Clinical Microbiology Department / DeepSeq Nottingham",COVID-19 Genomics UK (COG-UK) Consortium,Gemma Clark et al
EPI_ISL_425563,"Queens Medical Centre, Clinical Microbiology Department / DeepSeq Nottingham",COVID-19 Genomics UK (COG-UK) Consortium,Gemma Clark et al
EPI_ISL_425564,"Queens Medical Centre, Clinical Microbiology Department / DeepSeq Nottingham",COVID-19 Genomics UK (COG-UK) Consortium,Gemma Clark et al
EPI_ISL_425565,"Queens Medical Centre, Clinical Microbiology Department / DeepSeq Nottingham",COVID-19 Genomics UK (COG-UK) Consortium,Gemma Clark et al
EPI_ISL_425566,"Queens Medical Centre, Clinical Microbiology Department / DeepSeq Nottingham",COVID-19 Genomics UK (COG-UK) Consortium,Gemma Clark et al
EPI_ISL_425567,"Queens Medical Centre, Clinical Microbiology Department / DeepSeq Nottingham",COVID-19 Genomics UK (COG-UK) Consortium,Gemma Clark et al
EPI_ISL_425568,"Queens Medical Centre, Clinical Microbiology Department / DeepSeq Nottingham",COVID-19 Genomics UK (COG-UK) Consortium,Gemma Clark et al
EPI_ISL_425569,"Queens Medical Centre, Clinical Microbiology Department / DeepSeq Nottingham",COVID-19 Genomics UK (COG-UK) Consortium,Gemma Clark et al
EPI_ISL_425570,"Queens Medical Centre, Clinical Microbiology Department / DeepSeq Nottingham",COVID-19 Genomics UK (COG-UK) Consortium,Gemma Clark et al
EPI_ISL_425571,"Queens Medical Centre, Clinical Microbiology Department / DeepSeq Nottingham",COVID-19 Genomics UK (COG-UK) Consortium,Gemma Clark et al
EPI_ISL_425572,"Queens Medical Centre, Clinical Microbiology Department / DeepSeq Nottingham",COVID-19 Genomics UK (COG-UK) Consortium,Gemma Clark et al
EPI_ISL_425573,"Queens Medical Centre, Clinical Microbiology Department / DeepSeq Nottingham",COVID-19 Genomics UK (COG-UK) Consortium,Gemma Clark et al
EPI_ISL_425574,"Queens Medical Centre, Clinical Microbiology Department / DeepSeq Nottingham",COVID-19 Genomics UK (COG-UK) Consortium,Gemma Clark et al
EPI_ISL_425575,"Queens Medical Centre, Clinical Microbiology Department / DeepSeq Nottingham",COVID-19 Genomics UK (COG-UK) Consortium,Gemma Clark et al
EPI_ISL_425576,"Queens Medical Centre, Clinical Microbiology Department / DeepSeq Nottingham",COVID-19 Genomics UK (COG-UK) Consortium,Gemma Clark et al
EPI_ISL_425577,"Queens Medical Centre, Clinical Microbiology Department / DeepSeq Nottingham",COVID-19 Genomics UK (COG-UK) Consortium,Gemma Clark et al
EPI_ISL_425579,"Queens Medical Centre, Clinical Microbiology Department / DeepSeq Nottingham",COVID-19 Genomics UK (COG-UK) Consortium,Gemma Clark et al
EPI_ISL_425580,"Queens Medical Centre, Clinical Microbiology Department / DeepSeq Nottingham",COVID-19 Genomics UK (COG-UK) Consortium,Gemma Clark et al
EPI_ISL_425581,"Queens Medical Centre, Clinical Microbiology Department / DeepSeq Nottingham",COVID-19 Genomics UK (COG-UK) Consortium,Gemma Clark et al
EPI_ISL_425582,"Queens Medical Centre, Clinical Microbiology Department / DeepSeq Nottingham",COVID-19 Genomics UK (COG-UK) Consortium,Gemma Clark et al
EPI_ISL_425583,"Queens Medical Centre, Clinical Microbiology Department / DeepSeq Nottingham",COVID-19 Genomics UK (COG-UK) Consortium,Gemma Clark et al
EPI_ISL_425584,"Queens Medical Centre, Clinical Microbiology Department / DeepSeq Nottingham",COVID-19 Genomics UK (COG-UK) Consortium,Gemma Clark et al
EPI_ISL_425585,"Queens Medical Centre, Clinical Microbiology Department / DeepSeq Nottingham",COVID-19 Genomics UK (COG-UK) Consortium,Gemma Clark et al
EPI_ISL_425586,"Queens Medical Centre, Clinical Microbiology Department / DeepSeq Nottingham",COVID-19 Genomics UK (COG-UK) Consortium,Gemma Clark et al
EPI_ISL_425587,"Queens Medical Centre, Clinical Microbiology Department / DeepSeq Nottingham",COVID-19 Genomics UK (COG-UK) Consortium,Gemma Clark et al
EPI_ISL_425589,"Queens Medical Centre, Clinical Microbiology Department / DeepSeq Nottingham",COVID-19 Genomics UK (COG-UK) Consortium,Gemma Clark et al
EPI_ISL_425590,"Queens Medical Centre, Clinical Microbiology Department / DeepSeq Nottingham",COVID-19 Genomics UK (COG-UK) Consortium,Gemma Clark et al
EPI_ISL_425591,"Queens Medical Centre, Clinical Microbiology Department / DeepSeq Nottingham",COVID-19 Genomics UK (COG-UK) Consortium,Gemma Clark et al
EPI_ISL_425592,"Queens Medical Centre, Clinical Microbiology Department / DeepSeq Nottingham",COVID-19 Genomics UK (COG-UK) Consortium,Gemma Clark et al
EPI_ISL_425593,"Queens Medical Centre, Clinical Microbiology Department / DeepSeq Nottingham",COVID-19 Genomics UK (COG-UK) Consortium,Gemma Clark et al
EPI_ISL_425596,"Queens Medical Centre, Clinical Microbiology Department / DeepSeq Nottingham",COVID-19 Genomics UK (COG-UK) Consortium,Gemma Clark et al
EPI_ISL_425597,"Queens Medical Centre, Clinical Microbiology Department / DeepSeq Nottingham",COVID-19 Genomics UK (COG-UK) Consortium,Gemma Clark et al
EPI_ISL_425598,"Queens Medical Centre, Clinical Microbiology Department / DeepSeq Nottingham",COVID-19 Genomics UK (COG-UK) Consortium,Gemma Clark et al
EPI_ISL_425599,"Queens Medical Centre, Clinical Microbiology Department / DeepSeq Nottingham",COVID-19 Genomics UK (COG-UK) Consortium,Gemma Clark et al
EPI_ISL_425600,"Queens Medical Centre, Clinical Microbiology Department / DeepSeq Nottingham",COVID-19 Genomics UK (COG-UK) Consortium,Gemma Clark et al
EPI_ISL_425601,"Queens Medical Centre, Clinical Microbiology Department / DeepSeq Nottingham",COVID-19 Genomics UK (COG-UK) Consortium,Gemma Clark et al
EPI_ISL_425602,"Queens Medical Centre, Clinical Microbiology Department / DeepSeq Nottingham",COVID-19 Genomics UK (COG-UK) Consortium,Gemma Clark et al
EPI_ISL_425603,"Queens Medical Centre, Clinical Microbiology Department / DeepSeq Nottingham",COVID-19 Genomics UK (COG-UK) Consortium,Gemma Clark et al
EPI_ISL_425604,"Queens Medical Centre, Clinical Microbiology Department / DeepSeq Nottingham",COVID-19 Genomics UK (COG-UK) Consortium,Gemma Clark et al
EPI_ISL_425606,"Queens Medical Centre, Clinical Microbiology Department / DeepSeq Nottingham",COVID-19 Genomics UK (COG-UK) Consortium,Gemma Clark et al
EPI_ISL_425607,"Queens Medical Centre, Clinical Microbiology Department / DeepSeq Nottingham",COVID-19 Genomics UK (COG-UK) Consortium,Gemma Clark et al
EPI_ISL_425608,"Queens Medical Centre, Clinical Microbiology Department / DeepSeq Nottingham",COVID-19 Genomics UK (COG-UK) Consortium,Gemma Clark et al
EPI_ISL_425609,"Queens Medical Centre, Clinical Microbiology Department / DeepSeq Nottingham",COVID-19 Genomics UK (COG-UK) Consortium,Gemma Clark et al
EPI_ISL_425610,"Queens Medical Centre, Clinical Microbiology Department / DeepSeq Nottingham",COVID-19 Genomics UK (COG-UK) Consortium,Gemma Clark et al
EPI_ISL_425611,"Queens Medical Centre, Clinical Microbiology Department / DeepSeq Nottingham",COVID-19 Genomics UK (COG-UK) Consortium,Gemma Clark et al
EPI_ISL_425613,"Queens Medical Centre, Clinical Microbiology Department / DeepSeq Nottingham",COVID-19 Genomics UK (COG-UK) Consortium,Gemma Clark et al
EPI_ISL_425614,"Queens Medical Centre, Clinical Microbiology Department / DeepSeq Nottingham",COVID-19 Genomics UK (COG-UK) Consortium,Gemma Clark et al
EPI_ISL_425615,"Queens Medical Centre, Clinical Microbiology Department / DeepSeq Nottingham",COVID-19 Genomics UK (COG-UK) Consortium,Gemma Clark et al
EPI_ISL_425616,"Queens Medical Centre, Clinical Microbiology Department / DeepSeq Nottingham",COVID-19 Genomics UK (COG-UK) Consortium,Gemma Clark et al
EPI_ISL_425617,"Queens Medical Centre, Clinical Microbiology Department / DeepSeq Nottingham",COVID-19 Genomics UK (COG-UK) Consortium,Gemma Clark et al
EPI_ISL_425618,"Queens Medical Centre, Clinical Microbiology Department / DeepSeq Nottingham",COVID-19 Genomics UK (COG-UK) Consortium,Gemma Clark et al
EPI_ISL_425620,"Queens Medical Centre, Clinical Microbiology Department / DeepSeq Nottingham",COVID-19 Genomics UK (COG-UK) Consortium,Gemma Clark et al
EPI_ISL_425621,"Queens Medical Centre, Clinical Microbiology Department / DeepSeq Nottingham",COVID-19 Genomics UK (COG-UK) Consortium,Gemma Clark et al
EPI_ISL_425622,"Queens Medical Centre, Clinical Microbiology Department / DeepSeq Nottingham",COVID-19 Genomics UK (COG-UK) Consortium,Gemma Clark et al
EPI_ISL_425623,"Queens Medical Centre, Clinical Microbiology Department / DeepSeq Nottingham",COVID-19 Genomics UK (COG-UK) Consortium,Gemma Clark et al
EPI_ISL_425624,"Queens Medical Centre, Clinical Microbiology Department / DeepSeq Nottingham",COVID-19 Genomics UK (COG-UK) Consortium,Gemma Clark et al
EPI_ISL_425625,"Queens Medical Centre, Clinical Microbiology Department / DeepSeq Nottingham",COVID-19 Genomics UK (COG-UK) Consortium,Gemma Clark et al
EPI_ISL_425626,"Queens Medical Centre, Clinical Microbiology Department / DeepSeq Nottingham",COVID-19 Genomics UK (COG-UK) Consortium,Gemma Clark et al
EPI_ISL_425627,"Queens Medical Centre, Clinical Microbiology Department / DeepSeq Nottingham",COVID-19 Genomics UK (COG-UK) Consortium,Gemma Clark et al
EPI_ISL_425628,"Queens Medical Centre, Clinical Microbiology Department / DeepSeq Nottingham",COVID-19 Genomics UK (COG-UK) Consortium,Gemma Clark et al
EPI_ISL_425629,"Queens Medical Centre, Clinical Microbiology Department / DeepSeq Nottingham",COVID-19 Genomics UK (COG-UK) Consortium,Gemma Clark et al
EPI_ISL_425630,"Queens Medical Centre, Clinical Microbiology Department / DeepSeq Nottingham",COVID-19 Genomics UK (COG-UK) Consortium,Gemma Clark et al
EPI_ISL_425631,"Queens Medical Centre, Clinical Microbiology Department / DeepSeq Nottingham",COVID-19 Genomics UK (COG-UK) Consortium,Gemma Clark et al
EPI_ISL_425632,"Queens Medical Centre, Clinical Microbiology Department / DeepSeq Nottingham",COVID-19 Genomics UK (COG-UK) Consortium,Gemma Clark et al
EPI_ISL_425633,"Queens Medical Centre, Clinical Microbiology Department / DeepSeq Nottingham",COVID-19 Genomics UK (COG-UK) Consortium,Gemma Clark et al
EPI_ISL_425634,"Queens Medical Centre, Clinical Microbiology Department / DeepSeq Nottingham",COVID-19 Genomics UK (COG-UK) Consortium,Gemma Clark et al
EPI_ISL_425635,"Queens Medical Centre, Clinical Microbiology Department / DeepSeq Nottingham",COVID-19 Genomics UK (COG-UK) Consortium,Gemma Clark et al
EPI_ISL_425636,"Queens Medical Centre, Clinical Microbiology Department / DeepSeq Nottingham",COVID-19 Genomics UK (COG-UK) Consortium,Gemma Clark et al
EPI_ISL_425637,"Queens Medical Centre, Clinical Microbiology Department / DeepSeq Nottingham",COVID-19 Genomics UK (COG-UK) Consortium,Gemma Clark et al
EPI_ISL_425638,"Queens Medical Centre, Clinical Microbiology Department / DeepSeq Nottingham",COVID-19 Genomics UK (COG-UK) Consortium,Gemma Clark et al
EPI_ISL_425639,"Queens Medical Centre, Clinical Microbiology Department / DeepSeq Nottingham",COVID-19 Genomics UK (COG-UK) Consortium,Gemma Clark et al
EPI_ISL_425640,"Queens Medical Centre, Clinical Microbiology Department / DeepSeq Nottingham",COVID-19 Genomics UK (COG-UK) Consortium,Gemma Clark et al
EPI_ISL_425641,"Queens Medical Centre, Clinical Microbiology Department / DeepSeq Nottingham",COVID-19 Genomics UK (COG-UK) Consortium,Gemma Clark et al
EPI_ISL_425642,"Queens Medical Centre, Clinical Microbiology Department / DeepSeq Nottingham",COVID-19 Genomics UK (COG-UK) Consortium,Gemma Clark et al
EPI_ISL_425643,"Queens Medical Centre, Clinical Microbiology Department / DeepSeq Nottingham",COVID-19 Genomics UK (COG-UK) Consortium,Gemma Clark et al
EPI_ISL_425644,"Queens Medical Centre, Clinical Microbiology Department / DeepSeq Nottingham",COVID-19 Genomics UK (COG-UK) Consortium,Gemma Clark et al
EPI_ISL_432901,"Queens Medical Centre, Clinical Microbiology Department / DeepSeq Nottingham",COVID-19 Genomics UK (COG-UK) Consortium,Gemma Clark et al
EPI_ISL_432902,"Queens Medical Centre, Clinical Microbiology Department / DeepSeq Nottingham",COVID-19 Genomics UK (COG-UK) Consortium,Gemma Clark et al
EPI_ISL_432903,"Queens Medical Centre, Clinical Microbiology Department / DeepSeq Nottingham",COVID-19 Genomics UK (COG-UK) Consortium,Gemma Clark et al
EPI_ISL_432904,"Queens Medical Centre, Clinical Microbiology Department / DeepSeq Nottingham",COVID-19 Genomics UK (COG-UK) Consortium,Gemma Clark et al
EPI_ISL_432905,"Queens Medical Centre, Clinical Microbiology Department / DeepSeq Nottingham",COVID-19 Genomics UK (COG-UK) Consortium,Gemma Clark et al
EPI_ISL_432906,"Queens Medical Centre, Clinical Microbiology Department / DeepSeq Nottingham",COVID-19 Genomics UK (COG-UK) Consortium,Gemma Clark et al
EPI_ISL_432907,"Queens Medical Centre, Clinical Microbiology Department / DeepSeq Nottingham",COVID-19 Genomics UK (COG-UK) Consortium,Gemma Clark et al
EPI_ISL_432908,"Queens Medical Centre, Clinical Microbiology Department / DeepSeq Nottingham",COVID-19 Genomics UK (COG-UK) Consortium,Gemma Clark et al
EPI_ISL_432909,"Queens Medical Centre, Clinical Microbiology Department / DeepSeq Nottingham",COVID-19 Genomics UK (COG-UK) Consortium,Gemma Clark et al
EPI_ISL_432910,"Queens Medical Centre, Clinical Microbiology Department / DeepSeq Nottingham",COVID-19 Genomics UK (COG-UK) Consortium,Gemma Clark et al
EPI_ISL_432911,"Queens Medical Centre, Clinical Microbiology Department / DeepSeq Nottingham",COVID-19 Genomics UK (COG-UK) Consortium,Gemma Clark et al
EPI_ISL_432912,"Queens Medical Centre, Clinical Microbiology Department / DeepSeq Nottingham",COVID-19 Genomics UK (COG-UK) Consortium,Gemma Clark et al
EPI_ISL_432914,"Queens Medical Centre, Clinical Microbiology Department / DeepSeq Nottingham",COVID-19 Genomics UK (COG-UK) Consortium,Gemma Clark et al
EPI_ISL_432915,"Queens Medical Centre, Clinical Microbiology Department / DeepSeq Nottingham",COVID-19 Genomics UK (COG-UK) Consortium,Gemma Clark et al
EPI_ISL_432916,"Queens Medical Centre, Clinical Microbiology Department / DeepSeq Nottingham",COVID-19 Genomics UK (COG-UK) Consortium,Gemma Clark et al
EPI_ISL_432917,"Queens Medical Centre, Clinical Microbiology Department / DeepSeq Nottingham",COVID-19 Genomics UK (COG-UK) Consortium,Gemma Clark et al
EPI_ISL_432918,"Queens Medical Centre, Clinical Microbiology Department / DeepSeq Nottingham",COVID-19 Genomics UK (COG-UK) Consortium,Gemma Clark et al
EPI_ISL_432919,"Queens Medical Centre, Clinical Microbiology Department / DeepSeq Nottingham",COVID-19 Genomics UK (COG-UK) Consortium,Gemma Clark et al
EPI_ISL_432920,"Queens Medical Centre, Clinical Microbiology Department / DeepSeq Nottingham",COVID-19 Genomics UK (COG-UK) Consortium,Gemma Clark et al
EPI_ISL_432921,"Queens Medical Centre, Clinical Microbiology Department / DeepSeq Nottingham",COVID-19 Genomics UK (COG-UK) Consortium,Gemma Clark et al
EPI_ISL_432925,"Queens Medical Centre, Clinical Microbiology Department / DeepSeq Nottingham",COVID-19 Genomics UK (COG-UK) Consortium,Gemma Clark et al
EPI_ISL_432926,"Queens Medical Centre, Clinical Microbiology Department / DeepSeq Nottingham",COVID-19 Genomics UK (COG-UK) Consortium,Gemma Clark et al
EPI_ISL_432927,"Queens Medical Centre, Clinical Microbiology Department / DeepSeq Nottingham",COVID-19 Genomics UK (COG-UK) Consortium,Gemma Clark et al
EPI_ISL_432928,"Queens Medical Centre, Clinical Microbiology Department / DeepSeq Nottingham",COVID-19 Genomics UK (COG-UK) Consortium,Gemma Clark et al
EPI_ISL_432929,"Queens Medical Centre, Clinical Microbiology Department / DeepSeq Nottingham",COVID-19 Genomics UK (COG-UK) Consortium,Gemma Clark et al
EPI_ISL_432930,"Queens Medical Centre, Clinical Microbiology Department / DeepSeq Nottingham",COVID-19 Genomics UK (COG-UK) Consortium,Gemma Clark et al
EPI_ISL_432931,"Queens Medical Centre, Clinical Microbiology Department / DeepSeq Nottingham",COVID-19 Genomics UK (COG-UK) Consortium,Gemma Clark et al
EPI_ISL_432933,"Queens Medical Centre, Clinical Microbiology Department / DeepSeq Nottingham",COVID-19 Genomics UK (COG-UK) Consortium,Gemma Clark et al
EPI_ISL_432934,"Queens Medical Centre, Clinical Microbiology Department / DeepSeq Nottingham",COVID-19 Genomics UK (COG-UK) Consortium,Gemma Clark et al
EPI_ISL_432935,"Queens Medical Centre, Clinical Microbiology Department / DeepSeq Nottingham",COVID-19 Genomics UK (COG-UK) Consortium,Gemma Clark et al
EPI_ISL_432936,"Queens Medical Centre, Clinical Microbiology Department / DeepSeq Nottingham",COVID-19 Genomics UK (COG-UK) Consortium,Gemma Clark et al
EPI_ISL_432938,"Queens Medical Centre, Clinical Microbiology Department / DeepSeq Nottingham",COVID-19 Genomics UK (COG-UK) Consortium,Gemma Clark et al
EPI_ISL_432939,"Queens Medical Centre, Clinical Microbiology Department / DeepSeq Nottingham",COVID-19 Genomics UK (COG-UK) Consortium,Gemma Clark et al
EPI_ISL_432942,"Queens Medical Centre, Clinical Microbiology Department / DeepSeq Nottingham",COVID-19 Genomics UK (COG-UK) Consortium,Gemma Clark et al
EPI_ISL_432943,"Queens Medical Centre, Clinical Microbiology Department / DeepSeq Nottingham",COVID-19 Genomics UK (COG-UK) Consortium,Gemma Clark et al
EPI_ISL_432944,"Queens Medical Centre, Clinical Microbiology Department / DeepSeq Nottingham",COVID-19 Genomics UK (COG-UK) Consortium,Gemma Clark et al
EPI_ISL_432945,"Queens Medical Centre, Clinical Microbiology Department / DeepSeq Nottingham",COVID-19 Genomics UK (COG-UK) Consortium,Gemma Clark et al
EPI_ISL_432946,"Queens Medical Centre, Clinical Microbiology Department / DeepSeq Nottingham",COVID-19 Genomics UK (COG-UK) Consortium,Gemma Clark et al
EPI_ISL_432947,"Queens Medical Centre, Clinical Microbiology Department / DeepSeq Nottingham",COVID-19 Genomics UK (COG-UK) Consortium,Gemma Clark et al
EPI_ISL_432948,"Queens Medical Centre, Clinical Microbiology Department / DeepSeq Nottingham",COVID-19 Genomics UK (COG-UK) Consortium,Gemma Clark et al
EPI_ISL_432949,"Queens Medical Centre, Clinical Microbiology Department / DeepSeq Nottingham",COVID-19 Genomics UK (COG-UK) Consortium,Gemma Clark et al
EPI_ISL_432950,"Queens Medical Centre, Clinical Microbiology Department / DeepSeq Nottingham",COVID-19 Genomics UK (COG-UK) Consortium,Gemma Clark et al
EPI_ISL_432951,"Queens Medical Centre, Clinical Microbiology Department / DeepSeq Nottingham",COVID-19 Genomics UK (COG-UK) Consortium,Gemma Clark et al
EPI_ISL_432952,"Queens Medical Centre, Clinical Microbiology Department / DeepSeq Nottingham",COVID-19 Genomics UK (COG-UK) Consortium,Gemma Clark et al
EPI_ISL_432953,"Queens Medical Centre, Clinical Microbiology Department / DeepSeq Nottingham",COVID-19 Genomics UK (COG-UK) Consortium,Gemma Clark et al
EPI_ISL_432954,"Queens Medical Centre, Clinical Microbiology Department / DeepSeq Nottingham",COVID-19 Genomics UK (COG-UK) Consortium,Gemma Clark et al
EPI_ISL_432955,"Queens Medical Centre, Clinical Microbiology Department / DeepSeq Nottingham",COVID-19 Genomics UK (COG-UK) Consortium,Gemma Clark et al
EPI_ISL_432956,"Queens Medical Centre, Clinical Microbiology Department / DeepSeq Nottingham",COVID-19 Genomics UK (COG-UK) Consortium,Gemma Clark et al
EPI_ISL_432957,"Queens Medical Centre, Clinical Microbiology Department / DeepSeq Nottingham",COVID-19 Genomics UK (COG-UK) Consortium,Gemma Clark et al
EPI_ISL_432958,"Queens Medical Centre, Clinical Microbiology Department / DeepSeq Nottingham",COVID-19 Genomics UK (COG-UK) Consortium,Gemma Clark et al
EPI_ISL_432960,"Queens Medical Centre, Clinical Microbiology Department / DeepSeq Nottingham",COVID-19 Genomics UK (COG-UK) Consortium,Gemma Clark et al
EPI_ISL_432961,"Queens Medical Centre, Clinical Microbiology Department / DeepSeq Nottingham",COVID-19 Genomics UK (COG-UK) Consortium,Gemma Clark et al
EPI_ISL_432962,"Queens Medical Centre, Clinical Microbiology Department / DeepSeq Nottingham",COVID-19 Genomics UK (COG-UK) Consortium,Gemma Clark et al
EPI_ISL_432963,"Queens Medical Centre, Clinical Microbiology Department / DeepSeq Nottingham",COVID-19 Genomics UK (COG-UK) Consortium,Gemma Clark et al
EPI_ISL_432965,"Queens Medical Centre, Clinical Microbiology Department / DeepSeq Nottingham",COVID-19 Genomics UK (COG-UK) Consortium,Gemma Clark et al
EPI_ISL_432966,"Queens Medical Centre, Clinical Microbiology Department / DeepSeq Nottingham",COVID-19 Genomics UK (COG-UK) Consortium,Gemma Clark et al
EPI_ISL_432967,"Queens Medical Centre, Clinical Microbiology Department / DeepSeq Nottingham",COVID-19 Genomics UK (COG-UK) Consortium,Gemma Clark et al
EPI_ISL_432968,"Queens Medical Centre, Clinical Microbiology Department / DeepSeq Nottingham",COVID-19 Genomics UK (COG-UK) Consortium,Gemma Clark et al
EPI_ISL_432969,"Queens Medical Centre, Clinical Microbiology Department / DeepSeq Nottingham",COVID-19 Genomics UK (COG-UK) Consortium,Gemma Clark et al
EPI_ISL_432970,"Queens Medical Centre, Clinical Microbiology Department / DeepSeq Nottingham",COVID-19 Genomics UK (COG-UK) Consortium,Gemma Clark et al
EPI_ISL_432971,"Queens Medical Centre, Clinical Microbiology Department / DeepSeq Nottingham",COVID-19 Genomics UK (COG-UK) Consortium,Gemma Clark et al
EPI_ISL_432972,"Queens Medical Centre, Clinical Microbiology Department / DeepSeq Nottingham",COVID-19 Genomics UK (COG-UK) Consortium,Gemma Clark et al
EPI_ISL_432973,"Queens Medical Centre, Clinical Microbiology Department / DeepSeq Nottingham",COVID-19 Genomics UK (COG-UK) Consortium,Gemma Clark et al
EPI_ISL_432974,"Queens Medical Centre, Clinical Microbiology Department / DeepSeq Nottingham",COVID-19 Genomics UK (COG-UK) Consortium,Gemma Clark et al
EPI_ISL_432975,"Queens Medical Centre, Clinical Microbiology Department / DeepSeq Nottingham",COVID-19 Genomics UK (COG-UK) Consortium,Gemma Clark et al
EPI_ISL_432976,"Queens Medical Centre, Clinical Microbiology Department / DeepSeq Nottingham",COVID-19 Genomics UK (COG-UK) Consortium,Gemma Clark et al
EPI_ISL_432977,"Queens Medical Centre, Clinical Microbiology Department / DeepSeq Nottingham",COVID-19 Genomics UK (COG-UK) Consortium,Gemma Clark et al
EPI_ISL_432978,"Queens Medical Centre, Clinical Microbiology Department / DeepSeq Nottingham",COVID-19 Genomics UK (COG-UK) Consortium,Gemma Clark et al
EPI_ISL_432979,"Queens Medical Centre, Clinical Microbiology Department / DeepSeq Nottingham",COVID-19 Genomics UK (COG-UK) Consortium,Gemma Clark et al
EPI_ISL_432980,"Queens Medical Centre, Clinical Microbiology Department / DeepSeq Nottingham",COVID-19 Genomics UK (COG-UK) Consortium,Gemma Clark et al
EPI_ISL_432981,"Queens Medical Centre, Clinical Microbiology Department / DeepSeq Nottingham",COVID-19 Genomics UK (COG-UK) Consortium,Gemma Clark et al
EPI_ISL_432982,"Queens Medical Centre, Clinical Microbiology Department / DeepSeq Nottingham",COVID-19 Genomics UK (COG-UK) Consortium,Gemma Clark et al
EPI_ISL_432983,"Queens Medical Centre, Clinical Microbiology Department / DeepSeq Nottingham",COVID-19 Genomics UK (COG-UK) Consortium,Gemma Clark et al
EPI_ISL_432984,"Queens Medical Centre, Clinical Microbiology Department / DeepSeq Nottingham",COVID-19 Genomics UK (COG-UK) Consortium,Gemma Clark et al
EPI_ISL_432985,"Queens Medical Centre, Clinical Microbiology Department / DeepSeq Nottingham",COVID-19 Genomics UK (COG-UK) Consortium,Gemma Clark et al
EPI_ISL_432987,"Queens Medical Centre, Clinical Microbiology Department / DeepSeq Nottingham",COVID-19 Genomics UK (COG-UK) Consortium,Gemma Clark et al
EPI_ISL_432988,"Queens Medical Centre, Clinical Microbiology Department / DeepSeq Nottingham",COVID-19 Genomics UK (COG-UK) Consortium,Gemma Clark et al
EPI_ISL_432989,"Queens Medical Centre, Clinical Microbiology Department / DeepSeq Nottingham",COVID-19 Genomics UK (COG-UK) Consortium,Gemma Clark et al
EPI_ISL_432990,"Queens Medical Centre, Clinical Microbiology Department / DeepSeq Nottingham",COVID-19 Genomics UK (COG-UK) Consortium,Gemma Clark et al
EPI_ISL_432992,"Queens Medical Centre, Clinical Microbiology Department / DeepSeq Nottingham",COVID-19 Genomics UK (COG-UK) Consortium,Gemma Clark et al
EPI_ISL_432993,"Queens Medical Centre, Clinical Microbiology Department / DeepSeq Nottingham",COVID-19 Genomics UK (COG-UK) Consortium,Gemma Clark et al
EPI_ISL_432994,"Queens Medical Centre, Clinical Microbiology Department / DeepSeq Nottingham",COVID-19 Genomics UK (COG-UK) Consortium,Gemma Clark et al
EPI_ISL_432995,"Queens Medical Centre, Clinical Microbiology Department / DeepSeq Nottingham",COVID-19 Genomics UK (COG-UK) Consortium,Gemma Clark et al
EPI_ISL_432996,"Queens Medical Centre, Clinical Microbiology Department / DeepSeq Nottingham",COVID-19 Genomics UK (COG-UK) Consortium,Gemma Clark et al
EPI_ISL_432997,"Queens Medical Centre, Clinical Microbiology Department / DeepSeq Nottingham",COVID-19 Genomics UK (COG-UK) Consortium,Gemma Clark et al
EPI_ISL_432998,"Queens Medical Centre, Clinical Microbiology Department / DeepSeq Nottingham",COVID-19 Genomics UK (COG-UK) Consortium,Gemma Clark et al
EPI_ISL_433000,"Queens Medical Centre, Clinical Microbiology Department / DeepSeq Nottingham",COVID-19 Genomics UK (COG-UK) Consortium,Gemma Clark et al
EPI_ISL_433001,"Queens Medical Centre, Clinical Microbiology Department / DeepSeq Nottingham",COVID-19 Genomics UK (COG-UK) Consortium,Gemma Clark et al
EPI_ISL_433002,"Queens Medical Centre, Clinical Microbiology Department / DeepSeq Nottingham",COVID-19 Genomics UK (COG-UK) Consortium,Gemma Clark et al
EPI_ISL_433003,"Queens Medical Centre, Clinical Microbiology Department / DeepSeq Nottingham",COVID-19 Genomics UK (COG-UK) Consortium,Gemma Clark et al
EPI_ISL_433004,"Queens Medical Centre, Clinical Microbiology Department / DeepSeq Nottingham",COVID-19 Genomics UK (COG-UK) Consortium,Gemma Clark et al
EPI_ISL_433005,"Queens Medical Centre, Clinical Microbiology Department / DeepSeq Nottingham",COVID-19 Genomics UK (COG-UK) Consortium,Gemma Clark et al
EPI_ISL_433006,"Queens Medical Centre, Clinical Microbiology Department / DeepSeq Nottingham",COVID-19 Genomics UK (COG-UK) Consortium,Gemma Clark et al
EPI_ISL_433007,"Queens Medical Centre, Clinical Microbiology Department / DeepSeq Nottingham",COVID-19 Genomics UK (COG-UK) Consortium,Gemma Clark et al
EPI_ISL_433008,"Queens Medical Centre, Clinical Microbiology Department / DeepSeq Nottingham",COVID-19 Genomics UK (COG-UK) Consortium,Gemma Clark et al
EPI_ISL_433009,"Queens Medical Centre, Clinical Microbiology Department / DeepSeq Nottingham",COVID-19 Genomics UK (COG-UK) Consortium,Gemma Clark et al
EPI_ISL_433012,"Queens Medical Centre, Clinical Microbiology Department / DeepSeq Nottingham",COVID-19 Genomics UK (COG-UK) Consortium,Gemma Clark et al
EPI_ISL_433014,"Queens Medical Centre, Clinical Microbiology Department / DeepSeq Nottingham",COVID-19 Genomics UK (COG-UK) Consortium,Gemma Clark et al
EPI_ISL_433015,"Queens Medical Centre, Clinical Microbiology Department / DeepSeq Nottingham",COVID-19 Genomics UK (COG-UK) Consortium,Gemma Clark et al
EPI_ISL_433016,"Queens Medical Centre, Clinical Microbiology Department / DeepSeq Nottingham",COVID-19 Genomics UK (COG-UK) Consortium,Gemma Clark et al
EPI_ISL_433017,"Queens Medical Centre, Clinical Microbiology Department / DeepSeq Nottingham",COVID-19 Genomics UK (COG-UK) Consortium,Gemma Clark et al
EPI_ISL_433019,"Queens Medical Centre, Clinical Microbiology Department / DeepSeq Nottingham",COVID-19 Genomics UK (COG-UK) Consortium,Gemma Clark et al
EPI_ISL_433020,"Queens Medical Centre, Clinical Microbiology Department / DeepSeq Nottingham",COVID-19 Genomics UK (COG-UK) Consortium,Gemma Clark et al
EPI_ISL_433021,"Queens Medical Centre, Clinical Microbiology Department / DeepSeq Nottingham",COVID-19 Genomics UK (COG-UK) Consortium,Gemma Clark et al
EPI_ISL_433022,"Queens Medical Centre, Clinical Microbiology Department / DeepSeq Nottingham",COVID-19 Genomics UK (COG-UK) Consortium,Gemma Clark et al
EPI_ISL_433023,"Queens Medical Centre, Clinical Microbiology Department / DeepSeq Nottingham",COVID-19 Genomics UK (COG-UK) Consortium,Gemma Clark et al
EPI_ISL_433024,"Queens Medical Centre, Clinical Microbiology Department / DeepSeq Nottingham",COVID-19 Genomics UK (COG-UK) Consortium,Gemma Clark et al
EPI_ISL_433025,"Queens Medical Centre, Clinical Microbiology Department / DeepSeq Nottingham",COVID-19 Genomics UK (COG-UK) Consortium,Gemma Clark et al
EPI_ISL_433026,"Queens Medical Centre, Clinical Microbiology Department / DeepSeq Nottingham",COVID-19 Genomics UK (COG-UK) Consortium,Gemma Clark et al
EPI_ISL_433027,"Queens Medical Centre, Clinical Microbiology Department / DeepSeq Nottingham",COVID-19 Genomics UK (COG-UK) Consortium,Gemma Clark et al
EPI_ISL_433028,"Queens Medical Centre, Clinical Microbiology Department / DeepSeq Nottingham",COVID-19 Genomics UK (COG-UK) Consortium,Gemma Clark et al
EPI_ISL_433029,"Queens Medical Centre, Clinical Microbiology Department / DeepSeq Nottingham",COVID-19 Genomics UK (COG-UK) Consortium,Gemma Clark et al
EPI_ISL_433030,"Queens Medical Centre, Clinical Microbiology Department / DeepSeq Nottingham",COVID-19 Genomics UK (COG-UK) Consortium,Gemma Clark et al
EPI_ISL_433033,"Queens Medical Centre, Clinical Microbiology Department / DeepSeq Nottingham",COVID-19 Genomics UK (COG-UK) Consortium,Gemma Clark et al
EPI_ISL_433034,"Queens Medical Centre, Clinical Microbiology Department / DeepSeq Nottingham",COVID-19 Genomics UK (COG-UK) Consortium,Gemma Clark et al
EPI_ISL_433035,"Queens Medical Centre, Clinical Microbiology Department / DeepSeq Nottingham",COVID-19 Genomics UK (COG-UK) Consortium,Gemma Clark et al
EPI_ISL_433037,"Queens Medical Centre, Clinical Microbiology Department / DeepSeq Nottingham",COVID-19 Genomics UK (COG-UK) Consortium,Gemma Clark et al
EPI_ISL_433038,"Queens Medical Centre, Clinical Microbiology Department / DeepSeq Nottingham",COVID-19 Genomics UK (COG-UK) Consortium,Gemma Clark et al
EPI_ISL_433039,"Queens Medical Centre, Clinical Microbiology Department / DeepSeq Nottingham",COVID-19 Genomics UK (COG-UK) Consortium,Gemma Clark et al
EPI_ISL_433041,"Queens Medical Centre, Clinical Microbiology Department / DeepSeq Nottingham",COVID-19 Genomics UK (COG-UK) Consortium,Gemma Clark et al
EPI_ISL_433042,"Queens Medical Centre, Clinical Microbiology Department / DeepSeq Nottingham",COVID-19 Genomics UK (COG-UK) Consortium,Gemma Clark et al
EPI_ISL_433043,"Queens Medical Centre, Clinical Microbiology Department / DeepSeq Nottingham",COVID-19 Genomics UK (COG-UK) Consortium,Gemma Clark et al
EPI_ISL_433044,"Queens Medical Centre, Clinical Microbiology Department / DeepSeq Nottingham",COVID-19 Genomics UK (COG-UK) Consortium,Gemma Clark et al
EPI_ISL_433045,"Queens Medical Centre, Clinical Microbiology Department / DeepSeq Nottingham",COVID-19 Genomics UK (COG-UK) Consortium,Gemma Clark et al
EPI_ISL_433046,"Queens Medical Centre, Clinical Microbiology Department / DeepSeq Nottingham",COVID-19 Genomics UK (COG-UK) Consortium,Gemma Clark et al
EPI_ISL_433047,"Queens Medical Centre, Clinical Microbiology Department / DeepSeq Nottingham",COVID-19 Genomics UK (COG-UK) Consortium,Gemma Clark et al
EPI_ISL_433048,"Queens Medical Centre, Clinical Microbiology Department / DeepSeq Nottingham",COVID-19 Genomics UK (COG-UK) Consortium,Gemma Clark et al
EPI_ISL_433049,"Queens Medical Centre, Clinical Microbiology Department / DeepSeq Nottingham",COVID-19 Genomics UK (COG-UK) Consortium,Gemma Clark et al
EPI_ISL_433050,"Queens Medical Centre, Clinical Microbiology Department / DeepSeq Nottingham",COVID-19 Genomics UK (COG-UK) Consortium,Gemma Clark et al
EPI_ISL_433051,"Queens Medical Centre, Clinical Microbiology Department / DeepSeq Nottingham",COVID-19 Genomics UK (COG-UK) Consortium,Gemma Clark et al
EPI_ISL_433052,"Queens Medical Centre, Clinical Microbiology Department / DeepSeq Nottingham",COVID-19 Genomics UK (COG-UK) Consortium,Gemma Clark et al
EPI_ISL_433053,"Queens Medical Centre, Clinical Microbiology Department / DeepSeq Nottingham",COVID-19 Genomics UK (COG-UK) Consortium,Gemma Clark et al
EPI_ISL_433054,"Queens Medical Centre, Clinical Microbiology Department / DeepSeq Nottingham",COVID-19 Genomics UK (COG-UK) Consortium,Gemma Clark et al
EPI_ISL_433055,"Queens Medical Centre, Clinical Microbiology Department / DeepSeq Nottingham",COVID-19 Genomics UK (COG-UK) Consortium,Gemma Clark et al
EPI_ISL_433056,"Queens Medical Centre, Clinical Microbiology Department / DeepSeq Nottingham",COVID-19 Genomics UK (COG-UK) Consortium,Gemma Clark et al
EPI_ISL_433057,"Queens Medical Centre, Clinical Microbiology Department / DeepSeq Nottingham",COVID-19 Genomics UK (COG-UK) Consortium,Gemma Clark et al
EPI_ISL_433058,"Queens Medical Centre, Clinical Microbiology Department / DeepSeq Nottingham",COVID-19 Genomics UK (COG-UK) Consortium,Gemma Clark et al
EPI_ISL_433059,"Queens Medical Centre, Clinical Microbiology Department / DeepSeq Nottingham",COVID-19 Genomics UK (COG-UK) Consortium,Gemma Clark et al
EPI_ISL_433060,"Queens Medical Centre, Clinical Microbiology Department / DeepSeq Nottingham",COVID-19 Genomics UK (COG-UK) Consortium,Gemma Clark et al
EPI_ISL_433061,"Queens Medical Centre, Clinical Microbiology Department / DeepSeq Nottingham",COVID-19 Genomics UK (COG-UK) Consortium,Gemma Clark et al
EPI_ISL_433062,"Queens Medical Centre, Clinical Microbiology Department / DeepSeq Nottingham",COVID-19 Genomics UK (COG-UK) Consortium,Gemma Clark et al
EPI_ISL_433063,"Queens Medical Centre, Clinical Microbiology Department / DeepSeq Nottingham",COVID-19 Genomics UK (COG-UK) Consortium,Gemma Clark et al
EPI_ISL_433064,"Queens Medical Centre, Clinical Microbiology Department / DeepSeq Nottingham",COVID-19 Genomics UK (COG-UK) Consortium,Gemma Clark et al
EPI_ISL_433065,"Queens Medical Centre, Clinical Microbiology Department / DeepSeq Nottingham",COVID-19 Genomics UK (COG-UK) Consortium,Gemma Clark et al
EPI_ISL_433066,"Queens Medical Centre, Clinical Microbiology Department / DeepSeq Nottingham",COVID-19 Genomics UK (COG-UK) Consortium,Gemma Clark et al
EPI_ISL_433067,"Queens Medical Centre, Clinical Microbiology Department / DeepSeq Nottingham",COVID-19 Genomics UK (COG-UK) Consortium,Gemma Clark et al
EPI_ISL_432668,"Queens Medical Centre, Clinical Microbiology Department / DeepSeq Nottingham",COVID-19 Genomics UK (COG-UK) Consortium,Gemma Clark et al
EPI_ISL_432669,"Queens Medical Centre, Clinical Microbiology Department / DeepSeq Nottingham",COVID-19 Genomics UK (COG-UK) Consortium,Gemma Clark et al
EPI_ISL_432670,"Queens Medical Centre, Clinical Microbiology Department / DeepSeq Nottingham",COVID-19 Genomics UK (COG-UK) Consortium,Gemma Clark et al
EPI_ISL_432671,"Queens Medical Centre, Clinical Microbiology Department / DeepSeq Nottingham",COVID-19 Genomics UK (COG-UK) Consortium,Gemma Clark et al
EPI_ISL_432672,"Queens Medical Centre, Clinical Microbiology Department / DeepSeq Nottingham",COVID-19 Genomics UK (COG-UK) Consortium,Gemma Clark et al
EPI_ISL_432673,"Queens Medical Centre, Clinical Microbiology Department / DeepSeq Nottingham",COVID-19 Genomics UK (COG-UK) Consortium,Gemma Clark et al
EPI_ISL_432674,"Queens Medical Centre, Clinical Microbiology Department / DeepSeq Nottingham",COVID-19 Genomics UK (COG-UK) Consortium,Gemma Clark et al
EPI_ISL_432675,"Queens Medical Centre, Clinical Microbiology Department / DeepSeq Nottingham",COVID-19 Genomics UK (COG-UK) Consortium,Gemma Clark et al
EPI_ISL_432676,"Queens Medical Centre, Clinical Microbiology Department / DeepSeq Nottingham",COVID-19 Genomics UK (COG-UK) Consortium,Gemma Clark et al
EPI_ISL_432677,"Queens Medical Centre, Clinical Microbiology Department / DeepSeq Nottingham",COVID-19 Genomics UK (COG-UK) Consortium,Gemma Clark et al
EPI_ISL_432678,"Queens Medical Centre, Clinical Microbiology Department / DeepSeq Nottingham",COVID-19 Genomics UK (COG-UK) Consortium,Gemma Clark et al
EPI_ISL_432679,"Queens Medical Centre, Clinical Microbiology Department / DeepSeq Nottingham",COVID-19 Genomics UK (COG-UK) Consortium,Gemma Clark et al
EPI_ISL_432680,"Queens Medical Centre, Clinical Microbiology Department / DeepSeq Nottingham",COVID-19 Genomics UK (COG-UK) Consortium,Gemma Clark et al
EPI_ISL_432681,"Queens Medical Centre, Clinical Microbiology Department / DeepSeq Nottingham",COVID-19 Genomics UK (COG-UK) Consortium,Gemma Clark et al
EPI_ISL_432682,"Queens Medical Centre, Clinical Microbiology Department / DeepSeq Nottingham",COVID-19 Genomics UK (COG-UK) Consortium,Gemma Clark et al
EPI_ISL_432683,"Queens Medical Centre, Clinical Microbiology Department / DeepSeq Nottingham",COVID-19 Genomics UK (COG-UK) Consortium,Gemma Clark et al
EPI_ISL_432684,"Queens Medical Centre, Clinical Microbiology Department / DeepSeq Nottingham",COVID-19 Genomics UK (COG-UK) Consortium,Gemma Clark et al
EPI_ISL_432685,"Queens Medical Centre, Clinical Microbiology Department / DeepSeq Nottingham",COVID-19 Genomics UK (COG-UK) Consortium,Gemma Clark et al
EPI_ISL_432687,"Queens Medical Centre, Clinical Microbiology Department / DeepSeq Nottingham",COVID-19 Genomics UK (COG-UK) Consortium,Gemma Clark et al
EPI_ISL_432688,"Queens Medical Centre, Clinical Microbiology Department / DeepSeq Nottingham",COVID-19 Genomics UK (COG-UK) Consortium,Gemma Clark et al
EPI_ISL_432689,"Queens Medical Centre, Clinical Microbiology Department / DeepSeq Nottingham",COVID-19 Genomics UK (COG-UK) Consortium,Gemma Clark et al
EPI_ISL_432690,"Queens Medical Centre, Clinical Microbiology Department / DeepSeq Nottingham",COVID-19 Genomics UK (COG-UK) Consortium,Gemma Clark et al
EPI_ISL_432691,"Queens Medical Centre, Clinical Microbiology Department / DeepSeq Nottingham",COVID-19 Genomics UK (COG-UK) Consortium,Gemma Clark et al
EPI_ISL_432692,"Queens Medical Centre, Clinical Microbiology Department / DeepSeq Nottingham",COVID-19 Genomics UK (COG-UK) Consortium,Gemma Clark et al
EPI_ISL_432694,"Queens Medical Centre, Clinical Microbiology Department / DeepSeq Nottingham",COVID-19 Genomics UK (COG-UK) Consortium,Gemma Clark et al
EPI_ISL_432696,"Queens Medical Centre, Clinical Microbiology Department / DeepSeq Nottingham",COVID-19 Genomics UK (COG-UK) Consortium,Gemma Clark et al
EPI_ISL_432697,"Queens Medical Centre, Clinical Microbiology Department / DeepSeq Nottingham",COVID-19 Genomics UK (COG-UK) Consortium,Gemma Clark et al
EPI_ISL_432698,"Queens Medical Centre, Clinical Microbiology Department / DeepSeq Nottingham",COVID-19 Genomics UK (COG-UK) Consortium,Gemma Clark et al
EPI_ISL_432699,"Queens Medical Centre, Clinical Microbiology Department / DeepSeq Nottingham",COVID-19 Genomics UK (COG-UK) Consortium,Gemma Clark et al
EPI_ISL_432700,"Queens Medical Centre, Clinical Microbiology Department / DeepSeq Nottingham",COVID-19 Genomics UK (COG-UK) Consortium,Gemma Clark et al
EPI_ISL_432701,"Queens Medical Centre, Clinical Microbiology Department / DeepSeq Nottingham",COVID-19 Genomics UK (COG-UK) Consortium,Gemma Clark et al
EPI_ISL_432702,"Queens Medical Centre, Clinical Microbiology Department / DeepSeq Nottingham",COVID-19 Genomics UK (COG-UK) Consortium,Gemma Clark et al
EPI_ISL_432703,"Queens Medical Centre, Clinical Microbiology Department / DeepSeq Nottingham",COVID-19 Genomics UK (COG-UK) Consortium,Gemma Clark et al
EPI_ISL_432705,"Queens Medical Centre, Clinical Microbiology Department / DeepSeq Nottingham",COVID-19 Genomics UK (COG-UK) Consortium,Gemma Clark et al
EPI_ISL_432706,"Queens Medical Centre, Clinical Microbiology Department / DeepSeq Nottingham",COVID-19 Genomics UK (COG-UK) Consortium,Gemma Clark et al
EPI_ISL_432707,"Queens Medical Centre, Clinical Microbiology Department / DeepSeq Nottingham",COVID-19 Genomics UK (COG-UK) Consortium,Gemma Clark et al
EPI_ISL_432708,"Queens Medical Centre, Clinical Microbiology Department / DeepSeq Nottingham",COVID-19 Genomics UK (COG-UK) Consortium,Gemma Clark et al
EPI_ISL_432709,"Queens Medical Centre, Clinical Microbiology Department / DeepSeq Nottingham",COVID-19 Genomics UK (COG-UK) Consortium,Gemma Clark et al
EPI_ISL_441437,"Queens Medical Centre, Clinical Microbiology Department / DeepSeq Nottingham",COVID-19 Genomics UK (COG-UK) Consortium,Gemma Clark et al
EPI_ISL_441438,"Queens Medical Centre, Clinical Microbiology Department / DeepSeq Nottingham",COVID-19 Genomics UK (COG-UK) Consortium,Gemma Clark et al
EPI_ISL_441439,"Queens Medical Centre, Clinical Microbiology Department / DeepSeq Nottingham",COVID-19 Genomics UK (COG-UK) Consortium,Gemma Clark et al
EPI_ISL_441440,"Queens Medical Centre, Clinical Microbiology Department / DeepSeq Nottingham",COVID-19 Genomics UK (COG-UK) Consortium,Gemma Clark et al
EPI_ISL_441441,"Queens Medical Centre, Clinical Microbiology Department / DeepSeq Nottingham",COVID-19 Genomics UK (COG-UK) Consortium,Gemma Clark et al
EPI_ISL_441442,"Queens Medical Centre, Clinical Microbiology Department / DeepSeq Nottingham",COVID-19 Genomics UK (COG-UK) Consortium,Gemma Clark et al
EPI_ISL_441443,"Queens Medical Centre, Clinical Microbiology Department / DeepSeq Nottingham",COVID-19 Genomics UK (COG-UK) Consortium,Gemma Clark et al
EPI_ISL_441444,"Queens Medical Centre, Clinical Microbiology Department / DeepSeq Nottingham",COVID-19 Genomics UK (COG-UK) Consortium,Gemma Clark et al
EPI_ISL_441445,"Queens Medical Centre, Clinical Microbiology Department / DeepSeq Nottingham",COVID-19 Genomics UK (COG-UK) Consortium,Gemma Clark et al
EPI_ISL_441446,"Queens Medical Centre, Clinical Microbiology Department / DeepSeq Nottingham",COVID-19 Genomics UK (COG-UK) Consortium,Gemma Clark et al
EPI_ISL_441447,"Queens Medical Centre, Clinical Microbiology Department / DeepSeq Nottingham",COVID-19 Genomics UK (COG-UK) Consortium,Gemma Clark et al
EPI_ISL_441448,"Queens Medical Centre, Clinical Microbiology Department / DeepSeq Nottingham",COVID-19 Genomics UK (COG-UK) Consortium,Gemma Clark et al
EPI_ISL_441449,"Queens Medical Centre, Clinical Microbiology Department / DeepSeq Nottingham",COVID-19 Genomics UK (COG-UK) Consortium,Gemma Clark et al
EPI_ISL_441450,"Queens Medical Centre, Clinical Microbiology Department / DeepSeq Nottingham",COVID-19 Genomics UK (COG-UK) Consortium,Gemma Clark et al
EPI_ISL_441451,"Queens Medical Centre, Clinical Microbiology Department / DeepSeq Nottingham",COVID-19 Genomics UK (COG-UK) Consortium,Gemma Clark et al
EPI_ISL_441452,"Queens Medical Centre, Clinical Microbiology Department / DeepSeq Nottingham",COVID-19 Genomics UK (COG-UK) Consortium,Gemma Clark et al
EPI_ISL_441453,"Queens Medical Centre, Clinical Microbiology Department / DeepSeq Nottingham",COVID-19 Genomics UK (COG-UK) Consortium,Gemma Clark et al
EPI_ISL_441454,"Queens Medical Centre, Clinical Microbiology Department / DeepSeq Nottingham",COVID-19 Genomics UK (COG-UK) Consortium,Gemma Clark et al
EPI_ISL_441455,"Queens Medical Centre, Clinical Microbiology Department / DeepSeq Nottingham",COVID-19 Genomics UK (COG-UK) Consortium,Gemma Clark et al
EPI_ISL_441456,"Queens Medical Centre, Clinical Microbiology Department / DeepSeq Nottingham",COVID-19 Genomics UK (COG-UK) Consortium,Gemma Clark et al
EPI_ISL_441457,"Queens Medical Centre, Clinical Microbiology Department / DeepSeq Nottingham",COVID-19 Genomics UK (COG-UK) Consortium,Gemma Clark et al
EPI_ISL_441458,"Queens Medical Centre, Clinical Microbiology Department / DeepSeq Nottingham",COVID-19 Genomics UK (COG-UK) Consortium,Gemma Clark et al
EPI_ISL_441459,"Queens Medical Centre, Clinical Microbiology Department / DeepSeq Nottingham",COVID-19 Genomics UK (COG-UK) Consortium,Gemma Clark et al
EPI_ISL_441460,"Queens Medical Centre, Clinical Microbiology Department / DeepSeq Nottingham",COVID-19 Genomics UK (COG-UK) Consortium,Gemma Clark et al
EPI_ISL_441461,"Queens Medical Centre, Clinical Microbiology Department / DeepSeq Nottingham",COVID-19 Genomics UK (COG-UK) Consortium,Gemma Clark et al
EPI_ISL_441462,"Queens Medical Centre, Clinical Microbiology Department / DeepSeq Nottingham",COVID-19 Genomics UK (COG-UK) Consortium,Gemma Clark et al
EPI_ISL_441463,"Queens Medical Centre, Clinical Microbiology Department / DeepSeq Nottingham",COVID-19 Genomics UK (COG-UK) Consortium,Gemma Clark et al
EPI_ISL_441465,"Queens Medical Centre, Clinical Microbiology Department / DeepSeq Nottingham",COVID-19 Genomics UK (COG-UK) Consortium,Gemma Clark et al
EPI_ISL_441468,"Queens Medical Centre, Clinical Microbiology Department / DeepSeq Nottingham",COVID-19 Genomics UK (COG-UK) Consortium,Gemma Clark et al
EPI_ISL_441469,"Queens Medical Centre, Clinical Microbiology Department / DeepSeq Nottingham",COVID-19 Genomics UK (COG-UK) Consortium,Gemma Clark et al
EPI_ISL_441470,"Queens Medical Centre, Clinical Microbiology Department / DeepSeq Nottingham",COVID-19 Genomics UK (COG-UK) Consortium,Gemma Clark et al
EPI_ISL_441471,"Queens Medical Centre, Clinical Microbiology Department / DeepSeq Nottingham",COVID-19 Genomics UK (COG-UK) Consortium,Gemma Clark et al
EPI_ISL_441472,"Queens Medical Centre, Clinical Microbiology Department / DeepSeq Nottingham",COVID-19 Genomics UK (COG-UK) Consortium,Gemma Clark et al
EPI_ISL_441473,"Queens Medical Centre, Clinical Microbiology Department / DeepSeq Nottingham",COVID-19 Genomics UK (COG-UK) Consortium,Gemma Clark et al
EPI_ISL_441474,"Queens Medical Centre, Clinical Microbiology Department / DeepSeq Nottingham",COVID-19 Genomics UK (COG-UK) Consortium,Gemma Clark et al
EPI_ISL_441475,"Queens Medical Centre, Clinical Microbiology Department / DeepSeq Nottingham",COVID-19 Genomics UK (COG-UK) Consortium,Gemma Clark et al
EPI_ISL_441476,"Queens Medical Centre, Clinical Microbiology Department / DeepSeq Nottingham",COVID-19 Genomics UK (COG-UK) Consortium,Gemma Clark et al
EPI_ISL_441477,"Queens Medical Centre, Clinical Microbiology Department / DeepSeq Nottingham",COVID-19 Genomics UK (COG-UK) Consortium,Gemma Clark et al
EPI_ISL_441478,"Queens Medical Centre, Clinical Microbiology Department / DeepSeq Nottingham",COVID-19 Genomics UK (COG-UK) Consortium,Gemma Clark et al
EPI_ISL_441479,"Queens Medical Centre, Clinical Microbiology Department / DeepSeq Nottingham",COVID-19 Genomics UK (COG-UK) Consortium,Gemma Clark et al
EPI_ISL_441480,"Queens Medical Centre, Clinical Microbiology Department / DeepSeq Nottingham",COVID-19 Genomics UK (COG-UK) Consortium,Gemma Clark et al
EPI_ISL_441481,"Queens Medical Centre, Clinical Microbiology Department / DeepSeq Nottingham",COVID-19 Genomics UK (COG-UK) Consortium,Gemma Clark et al
EPI_ISL_441482,"Queens Medical Centre, Clinical Microbiology Department / DeepSeq Nottingham",COVID-19 Genomics UK (COG-UK) Consortium,Gemma Clark et al
EPI_ISL_441483,"Queens Medical Centre, Clinical Microbiology Department / DeepSeq Nottingham",COVID-19 Genomics UK (COG-UK) Consortium,Gemma Clark et al
EPI_ISL_441484,"Queens Medical Centre, Clinical Microbiology Department / DeepSeq Nottingham",COVID-19 Genomics UK (COG-UK) Consortium,Gemma Clark et al
EPI_ISL_441485,"Queens Medical Centre, Clinical Microbiology Department / DeepSeq Nottingham",COVID-19 Genomics UK (COG-UK) Consortium,Gemma Clark et al
EPI_ISL_441486,"Queens Medical Centre, Clinical Microbiology Department / DeepSeq Nottingham",COVID-19 Genomics UK (COG-UK) Consortium,Gemma Clark et al
EPI_ISL_441487,"Queens Medical Centre, Clinical Microbiology Department / DeepSeq Nottingham",COVID-19 Genomics UK (COG-UK) Consortium,Gemma Clark et al
EPI_ISL_441488,"Queens Medical Centre, Clinical Microbiology Department / DeepSeq Nottingham",COVID-19 Genomics UK (COG-UK) Consortium,Gemma Clark et al
EPI_ISL_441489,"Queens Medical Centre, Clinical Microbiology Department / DeepSeq Nottingham",COVID-19 Genomics UK (COG-UK) Consortium,Gemma Clark et al
EPI_ISL_441490,"Queens Medical Centre, Clinical Microbiology Department / DeepSeq Nottingham",COVID-19 Genomics UK (COG-UK) Consortium,Gemma Clark et al
EPI_ISL_441492,"Queens Medical Centre, Clinical Microbiology Department / DeepSeq Nottingham",COVID-19 Genomics UK (COG-UK) Consortium,Gemma Clark et al
EPI_ISL_441493,"Queens Medical Centre, Clinical Microbiology Department / DeepSeq Nottingham",COVID-19 Genomics UK (COG-UK) Consortium,Gemma Clark et al
EPI_ISL_441494,"Queens Medical Centre, Clinical Microbiology Department / DeepSeq Nottingham",COVID-19 Genomics UK (COG-UK) Consortium,Gemma Clark et al
EPI_ISL_441495,"Queens Medical Centre, Clinical Microbiology Department / DeepSeq Nottingham",COVID-19 Genomics UK (COG-UK) Consortium,Gemma Clark et al
EPI_ISL_441496,"Queens Medical Centre, Clinical Microbiology Department / DeepSeq Nottingham",COVID-19 Genomics UK (COG-UK) Consortium,Gemma Clark et al
EPI_ISL_441497,"Queens Medical Centre, Clinical Microbiology Department / DeepSeq Nottingham",COVID-19 Genomics UK (COG-UK) Consortium,Gemma Clark et al
EPI_ISL_441498,"Queens Medical Centre, Clinical Microbiology Department / DeepSeq Nottingham",COVID-19 Genomics UK (COG-UK) Consortium,Gemma Clark et al
EPI_ISL_441499,"Queens Medical Centre, Clinical Microbiology Department / DeepSeq Nottingham",COVID-19 Genomics UK (COG-UK) Consortium,Gemma Clark et al
EPI_ISL_441500,"Queens Medical Centre, Clinical Microbiology Department / DeepSeq Nottingham",COVID-19 Genomics UK (COG-UK) Consortium,Gemma Clark et al
EPI_ISL_441501,"Queens Medical Centre, Clinical Microbiology Department / DeepSeq Nottingham",COVID-19 Genomics UK (COG-UK) Consortium,Gemma Clark et al
EPI_ISL_441502,"Queens Medical Centre, Clinical Microbiology Department / DeepSeq Nottingham",COVID-19 Genomics UK (COG-UK) Consortium,Gemma Clark et al
EPI_ISL_441503,"Queens Medical Centre, Clinical Microbiology Department / DeepSeq Nottingham",COVID-19 Genomics UK (COG-UK) Consortium,Gemma Clark et al
EPI_ISL_441504,"Queens Medical Centre, Clinical Microbiology Department / DeepSeq Nottingham",COVID-19 Genomics UK (COG-UK) Consortium,Gemma Clark et al
EPI_ISL_441507,"Queens Medical Centre, Clinical Microbiology Department / DeepSeq Nottingham",COVID-19 Genomics UK (COG-UK) Consortium,Gemma Clark et al
EPI_ISL_441508,"Queens Medical Centre, Clinical Microbiology Department / DeepSeq Nottingham",COVID-19 Genomics UK (COG-UK) Consortium,Gemma Clark et al
EPI_ISL_441510,"Queens Medical Centre, Clinical Microbiology Department / DeepSeq Nottingham",COVID-19 Genomics UK (COG-UK) Consortium,Gemma Clark et al
EPI_ISL_441511,"Queens Medical Centre, Clinical Microbiology Department / DeepSeq Nottingham",COVID-19 Genomics UK (COG-UK) Consortium,Gemma Clark et al
EPI_ISL_441514,"Queens Medical Centre, Clinical Microbiology Department / DeepSeq Nottingham",COVID-19 Genomics UK (COG-UK) Consortium,Gemma Clark et al
EPI_ISL_441515,"Queens Medical Centre, Clinical Microbiology Department / DeepSeq Nottingham",COVID-19 Genomics UK (COG-UK) Consortium,Gemma Clark et al
EPI_ISL_441516,"Queens Medical Centre, Clinical Microbiology Department / DeepSeq Nottingham",COVID-19 Genomics UK (COG-UK) Consortium,Gemma Clark et al
EPI_ISL_441517,"Queens Medical Centre, Clinical Microbiology Department / DeepSeq Nottingham",COVID-19 Genomics UK (COG-UK) Consortium,Gemma Clark et al
EPI_ISL_441518,"Queens Medical Centre, Clinical Microbiology Department / DeepSeq Nottingham",COVID-19 Genomics UK (COG-UK) Consortium,Gemma Clark et al
EPI_ISL_441519,"Queens Medical Centre, Clinical Microbiology Department / DeepSeq Nottingham",COVID-19 Genomics UK (COG-UK) Consortium,Gemma Clark et al
EPI_ISL_441520,"Queens Medical Centre, Clinical Microbiology Department / DeepSeq Nottingham",COVID-19 Genomics UK (COG-UK) Consortium,Gemma Clark et al
EPI_ISL_441522,"Queens Medical Centre, Clinical Microbiology Department / DeepSeq Nottingham",COVID-19 Genomics UK (COG-UK) Consortium,Gemma Clark et al
EPI_ISL_441523,"Queens Medical Centre, Clinical Microbiology Department / DeepSeq Nottingham",COVID-19 Genomics UK (COG-UK) Consortium,Gemma Clark et al
EPI_ISL_441524,"Queens Medical Centre, Clinical Microbiology Department / DeepSeq Nottingham",COVID-19 Genomics UK (COG-UK) Consortium,Gemma Clark et al
EPI_ISL_441525,"Queens Medical Centre, Clinical Microbiology Department / DeepSeq Nottingham",COVID-19 Genomics UK (COG-UK) Consortium,Gemma Clark et al
EPI_ISL_441526,"Queens Medical Centre, Clinical Microbiology Department / DeepSeq Nottingham",COVID-19 Genomics UK (COG-UK) Consortium,Gemma Clark et al
EPI_ISL_441527,"Queens Medical Centre, Clinical Microbiology Department / DeepSeq Nottingham",COVID-19 Genomics UK (COG-UK) Consortium,Gemma Clark et al
EPI_ISL_441528,"Queens Medical Centre, Clinical Microbiology Department / DeepSeq Nottingham",COVID-19 Genomics UK (COG-UK) Consortium,Gemma Clark et al
EPI_ISL_441529,"Queens Medical Centre, Clinical Microbiology Department / DeepSeq Nottingham",COVID-19 Genomics UK (COG-UK) Consortium,Gemma Clark et al
EPI_ISL_441531,"Queens Medical Centre, Clinical Microbiology Department / DeepSeq Nottingham",COVID-19 Genomics UK (COG-UK) Consortium,Gemma Clark et al
EPI_ISL_441532,"Queens Medical Centre, Clinical Microbiology Department / DeepSeq Nottingham",COVID-19 Genomics UK (COG-UK) Consortium,Gemma Clark et al
EPI_ISL_441533,"Queens Medical Centre, Clinical Microbiology Department / DeepSeq Nottingham",COVID-19 Genomics UK (COG-UK) Consortium,Gemma Clark et al
EPI_ISL_441534,"Queens Medical Centre, Clinical Microbiology Department / DeepSeq Nottingham",COVID-19 Genomics UK (COG-UK) Consortium,Gemma Clark et al
EPI_ISL_441535,"Queens Medical Centre, Clinical Microbiology Department / DeepSeq Nottingham",COVID-19 Genomics UK (COG-UK) Consortium,Gemma Clark et al
EPI_ISL_441536,"Queens Medical Centre, Clinical Microbiology Department / DeepSeq Nottingham",COVID-19 Genomics UK (COG-UK) Consortium,Gemma Clark et al
EPI_ISL_441537,"Queens Medical Centre, Clinical Microbiology Department / DeepSeq Nottingham",COVID-19 Genomics UK (COG-UK) Consortium,Gemma Clark et al
EPI_ISL_441538,"Queens Medical Centre, Clinical Microbiology Department / DeepSeq Nottingham",COVID-19 Genomics UK (COG-UK) Consortium,Gemma Clark et al
EPI_ISL_441540,"Queens Medical Centre, Clinical Microbiology Department / DeepSeq Nottingham",COVID-19 Genomics UK (COG-UK) Consortium,Gemma Clark et al
EPI_ISL_441541,"Queens Medical Centre, Clinical Microbiology Department / DeepSeq Nottingham",COVID-19 Genomics UK (COG-UK) Consortium,Gemma Clark et al
EPI_ISL_441542,"Queens Medical Centre, Clinical Microbiology Department / DeepSeq Nottingham",COVID-19 Genomics UK (COG-UK) Consortium,Gemma Clark et al
EPI_ISL_441544,"Queens Medical Centre, Clinical Microbiology Department / DeepSeq Nottingham",COVID-19 Genomics UK (COG-UK) Consortium,Gemma Clark et al
EPI_ISL_441545,"Queens Medical Centre, Clinical Microbiology Department / DeepSeq Nottingham",COVID-19 Genomics UK (COG-UK) Consortium,Gemma Clark et al
EPI_ISL_441546,"Queens Medical Centre, Clinical Microbiology Department / DeepSeq Nottingham",COVID-19 Genomics UK (COG-UK) Consortium,Gemma Clark et al
EPI_ISL_441847,"Queens Medical Centre, Clinical Microbiology Department / DeepSeq Nottingham",COVID-19 Genomics UK (COG-UK) Consortium,Gemma Clark et al
EPI_ISL_441848,"Queens Medical Centre, Clinical Microbiology Department / DeepSeq Nottingham",COVID-19 Genomics UK (COG-UK) Consortium,Gemma Clark et al
EPI_ISL_441849,"Queens Medical Centre, Clinical Microbiology Department / DeepSeq Nottingham",COVID-19 Genomics UK (COG-UK) Consortium,Gemma Clark et al
EPI_ISL_441850,"Queens Medical Centre, Clinical Microbiology Department / DeepSeq Nottingham",COVID-19 Genomics UK (COG-UK) Consortium,Gemma Clark et al
EPI_ISL_441851,"Queens Medical Centre, Clinical Microbiology Department / DeepSeq Nottingham",COVID-19 Genomics UK (COG-UK) Consortium,Gemma Clark et al
EPI_ISL_441852,"Queens Medical Centre, Clinical Microbiology Department / DeepSeq Nottingham",COVID-19 Genomics UK (COG-UK) Consortium,Gemma Clark et al
EPI_ISL_441853,"Queens Medical Centre, Clinical Microbiology Department / DeepSeq Nottingham",COVID-19 Genomics UK (COG-UK) Consortium,Gemma Clark et al
EPI_ISL_441855,"Queens Medical Centre, Clinical Microbiology Department / DeepSeq Nottingham",COVID-19 Genomics UK (COG-UK) Consortium,Gemma Clark et al
EPI_ISL_441856,"Queens Medical Centre, Clinical Microbiology Department / DeepSeq Nottingham",COVID-19 Genomics UK (COG-UK) Consortium,Gemma Clark et al
EPI_ISL_441857,"Queens Medical Centre, Clinical Microbiology Department / DeepSeq Nottingham",COVID-19 Genomics UK (COG-UK) Consortium,Gemma Clark et al
EPI_ISL_441858,"Queens Medical Centre, Clinical Microbiology Department / DeepSeq Nottingham",COVID-19 Genomics UK (COG-UK) Consortium,Gemma Clark et al
EPI_ISL_441860,"Queens Medical Centre, Clinical Microbiology Department / DeepSeq Nottingham",COVID-19 Genomics UK (COG-UK) Consortium,Gemma Clark et al
EPI_ISL_441861,"Queens Medical Centre, Clinical Microbiology Department / DeepSeq Nottingham",COVID-19 Genomics UK (COG-UK) Consortium,Gemma Clark et al
EPI_ISL_441863,"Queens Medical Centre, Clinical Microbiology Department / DeepSeq Nottingham",COVID-19 Genomics UK (COG-UK) Consortium,Gemma Clark et al
EPI_ISL_441864,"Queens Medical Centre, Clinical Microbiology Department / DeepSeq Nottingham",COVID-19 Genomics UK (COG-UK) Consortium,Gemma Clark et al
EPI_ISL_441865,"Queens Medical Centre, Clinical Microbiology Department / DeepSeq Nottingham",COVID-19 Genomics UK (COG-UK) Consortium,Gemma Clark et al
EPI_ISL_441866,"Queens Medical Centre, Clinical Microbiology Department / DeepSeq Nottingham",COVID-19 Genomics UK (COG-UK) Consortium,Gemma Clark et al
EPI_ISL_441867,"Queens Medical Centre, Clinical Microbiology Department / DeepSeq Nottingham",COVID-19 Genomics UK (COG-UK) Consortium,Gemma Clark et al
EPI_ISL_441868,"Queens Medical Centre, Clinical Microbiology Department / DeepSeq Nottingham",COVID-19 Genomics UK (COG-UK) Consortium,Gemma Clark et al
EPI_ISL_441869,"Queens Medical Centre, Clinical Microbiology Department / DeepSeq Nottingham",COVID-19 Genomics UK (COG-UK) Consortium,Gemma Clark et al
EPI_ISL_441870,"Queens Medical Centre, Clinical Microbiology Department / DeepSeq Nottingham",COVID-19 Genomics UK (COG-UK) Consortium,Gemma Clark et al
EPI_ISL_441871,"Queens Medical Centre, Clinical Microbiology Department / DeepSeq Nottingham",COVID-19 Genomics UK (COG-UK) Consortium,Gemma Clark et al
EPI_ISL_441872,"Queens Medical Centre, Clinical Microbiology Department / DeepSeq Nottingham",COVID-19 Genomics UK (COG-UK) Consortium,Gemma Clark et al
EPI_ISL_441873,"Queens Medical Centre, Clinical Microbiology Department / DeepSeq Nottingham",COVID-19 Genomics UK (COG-UK) Consortium,Gemma Clark et al
EPI_ISL_441875,"Queens Medical Centre, Clinical Microbiology Department / DeepSeq Nottingham",COVID-19 Genomics UK (COG-UK) Consortium,Gemma Clark et al
EPI_ISL_441876,"Queens Medical Centre, Clinical Microbiology Department / DeepSeq Nottingham",COVID-19 Genomics UK (COG-UK) Consortium,Gemma Clark et al
EPI_ISL_441878,"Queens Medical Centre, Clinical Microbiology Department / DeepSeq Nottingham",COVID-19 Genomics UK (COG-UK) Consortium,Gemma Clark et al
EPI_ISL_441879,"Queens Medical Centre, Clinical Microbiology Department / DeepSeq Nottingham",COVID-19 Genomics UK (COG-UK) Consortium,Gemma Clark et al
EPI_ISL_441880,"Queens Medical Centre, Clinical Microbiology Department / DeepSeq Nottingham",COVID-19 Genomics UK (COG-UK) Consortium,Gemma Clark et al
EPI_ISL_441881,"Queens Medical Centre, Clinical Microbiology Department / DeepSeq Nottingham",COVID-19 Genomics UK (COG-UK) Consortium,Gemma Clark et al
EPI_ISL_441882,"Queens Medical Centre, Clinical Microbiology Department / DeepSeq Nottingham",COVID-19 Genomics UK (COG-UK) Consortium,Gemma Clark et al
EPI_ISL_441883,"Queens Medical Centre, Clinical Microbiology Department / DeepSeq Nottingham",COVID-19 Genomics UK (COG-UK) Consortium,Gemma Clark et al
EPI_ISL_441885,"Queens Medical Centre, Clinical Microbiology Department / DeepSeq Nottingham",COVID-19 Genomics UK (COG-UK) Consortium,Gemma Clark et al
EPI_ISL_441886,"Queens Medical Centre, Clinical Microbiology Department / DeepSeq Nottingham",COVID-19 Genomics UK (COG-UK) Consortium,Gemma Clark et al
EPI_ISL_441887,"Queens Medical Centre, Clinical Microbiology Department / DeepSeq Nottingham",COVID-19 Genomics UK (COG-UK) Consortium,Gemma Clark et al
EPI_ISL_441888,"Queens Medical Centre, Clinical Microbiology Department / DeepSeq Nottingham",COVID-19 Genomics UK (COG-UK) Consortium,Gemma Clark et al
EPI_ISL_441889,"Queens Medical Centre, Clinical Microbiology Department / DeepSeq Nottingham",COVID-19 Genomics UK (COG-UK) Consortium,Gemma Clark et al
EPI_ISL_441890,"Queens Medical Centre, Clinical Microbiology Department / DeepSeq Nottingham",COVID-19 Genomics UK (COG-UK) Consortium,Gemma Clark et al
EPI_ISL_441891,"Queens Medical Centre, Clinical Microbiology Department / DeepSeq Nottingham",COVID-19 Genomics UK (COG-UK) Consortium,Gemma Clark et al
EPI_ISL_441892,"Queens Medical Centre, Clinical Microbiology Department / DeepSeq Nottingham",COVID-19 Genomics UK (COG-UK) Consortium,Gemma Clark et al
EPI_ISL_441894,"Queens Medical Centre, Clinical Microbiology Department / DeepSeq Nottingham",COVID-19 Genomics UK (COG-UK) Consortium,Gemma Clark et al
EPI_ISL_441895,"Queens Medical Centre, Clinical Microbiology Department / DeepSeq Nottingham",COVID-19 Genomics UK (COG-UK) Consortium,Gemma Clark et al
EPI_ISL_441896,"Queens Medical Centre, Clinical Microbiology Department / DeepSeq Nottingham",COVID-19 Genomics UK (COG-UK) Consortium,Gemma Clark et al
EPI_ISL_441897,"Queens Medical Centre, Clinical Microbiology Department / DeepSeq Nottingham",COVID-19 Genomics UK (COG-UK) Consortium,Gemma Clark et al
EPI_ISL_448389,"Queens Medical Centre, Clinical Microbiology Department / DeepSeq Nottingham",COVID-19 Genomics UK (COG-UK) Consortium,Gemma Clark et al
EPI_ISL_448390,"Queens Medical Centre, Clinical Microbiology Department / DeepSeq Nottingham",COVID-19 Genomics UK (COG-UK) Consortium,Gemma Clark et al
EPI_ISL_448391,"Queens Medical Centre, Clinical Microbiology Department / DeepSeq Nottingham",COVID-19 Genomics UK (COG-UK) Consortium,Gemma Clark et al
EPI_ISL_448393,"Queens Medical Centre, Clinical Microbiology Department / DeepSeq Nottingham",COVID-19 Genomics UK (COG-UK) Consortium,Gemma Clark et al
EPI_ISL_448394,"Queens Medical Centre, Clinical Microbiology Department / DeepSeq Nottingham",COVID-19 Genomics UK (COG-UK) Consortium,Gemma Clark et al
EPI_ISL_448395,"Queens Medical Centre, Clinical Microbiology Department / DeepSeq Nottingham",COVID-19 Genomics UK (COG-UK) Consortium,Gemma Clark et al
EPI_ISL_448396,"Queens Medical Centre, Clinical Microbiology Department / DeepSeq Nottingham",COVID-19 Genomics UK (COG-UK) Consortium,Gemma Clark et al
EPI_ISL_448397,"Queens Medical Centre, Clinical Microbiology Department / DeepSeq Nottingham",COVID-19 Genomics UK (COG-UK) Consortium,Gemma Clark et al
EPI_ISL_448398,"Queens Medical Centre, Clinical Microbiology Department / DeepSeq Nottingham",COVID-19 Genomics UK (COG-UK) Consortium,Gemma Clark et al
EPI_ISL_448399,"Queens Medical Centre, Clinical Microbiology Department / DeepSeq Nottingham",COVID-19 Genomics UK (COG-UK) Consortium,Gemma Clark et al
EPI_ISL_448400,"Queens Medical Centre, Clinical Microbiology Department / DeepSeq Nottingham",COVID-19 Genomics UK (COG-UK) Consortium,Gemma Clark et al
EPI_ISL_448401,"Queens Medical Centre, Clinical Microbiology Department / DeepSeq Nottingham",COVID-19 Genomics UK (COG-UK) Consortium,Gemma Clark et al
EPI_ISL_448402,"Queens Medical Centre, Clinical Microbiology Department / DeepSeq Nottingham",COVID-19 Genomics UK (COG-UK) Consortium,Gemma Clark et al
EPI_ISL_448403,"Queens Medical Centre, Clinical Microbiology Department / DeepSeq Nottingham",COVID-19 Genomics UK (COG-UK) Consortium,Gemma Clark et al
EPI_ISL_448404,"Queens Medical Centre, Clinical Microbiology Department / DeepSeq Nottingham",COVID-19 Genomics UK (COG-UK) Consortium,Gemma Clark et al
EPI_ISL_448405,"Queens Medical Centre, Clinical Microbiology Department / DeepSeq Nottingham",COVID-19 Genomics UK (COG-UK) Consortium,Gemma Clark et al
EPI_ISL_448406,"Queens Medical Centre, Clinical Microbiology Department / DeepSeq Nottingham",COVID-19 Genomics UK (COG-UK) Consortium,Gemma Clark et al
EPI_ISL_448407,"Queens Medical Centre, Clinical Microbiology Department / DeepSeq Nottingham",COVID-19 Genomics UK (COG-UK) Consortium,Gemma Clark et al
EPI_ISL_448408,"Queens Medical Centre, Clinical Microbiology Department / DeepSeq Nottingham",COVID-19 Genomics UK (COG-UK) Consortium,Gemma Clark et al
EPI_ISL_448409,"Queens Medical Centre, Clinical Microbiology Department / DeepSeq Nottingham",COVID-19 Genomics UK (COG-UK) Consortium,Gemma Clark et al
EPI_ISL_448410,"Queens Medical Centre, Clinical Microbiology Department / DeepSeq Nottingham",COVID-19 Genomics UK (COG-UK) Consortium,Gemma Clark et al
EPI_ISL_448411,"Queens Medical Centre, Clinical Microbiology Department / DeepSeq Nottingham",COVID-19 Genomics UK (COG-UK) Consortium,Gemma Clark et al
EPI_ISL_448412,"Queens Medical Centre, Clinical Microbiology Department / DeepSeq Nottingham",COVID-19 Genomics UK (COG-UK) Consortium,Gemma Clark et al
EPI_ISL_448413,"Queens Medical Centre, Clinical Microbiology Department / DeepSeq Nottingham",COVID-19 Genomics UK (COG-UK) Consortium,Gemma Clark et al
EPI_ISL_448414,"Queens Medical Centre, Clinical Microbiology Department / DeepSeq Nottingham",COVID-19 Genomics UK (COG-UK) Consortium,Gemma Clark et al
EPI_ISL_448415,"Queens Medical Centre, Clinical Microbiology Department / DeepSeq Nottingham",COVID-19 Genomics UK (COG-UK) Consortium,Gemma Clark et al
EPI_ISL_448416,"Queens Medical Centre, Clinical Microbiology Department / DeepSeq Nottingham",COVID-19 Genomics UK (COG-UK) Consortium,Gemma Clark et al
EPI_ISL_448417,"Queens Medical Centre, Clinical Microbiology Department / DeepSeq Nottingham",COVID-19 Genomics UK (COG-UK) Consortium,Gemma Clark et al
EPI_ISL_448418,"Queens Medical Centre, Clinical Microbiology Department / DeepSeq Nottingham",COVID-19 Genomics UK (COG-UK) Consortium,Gemma Clark et al
EPI_ISL_448419,"Queens Medical Centre, Clinical Microbiology Department / DeepSeq Nottingham",COVID-19 Genomics UK (COG-UK) Consortium,Gemma Clark et al
EPI_ISL_448420,"Queens Medical Centre, Clinical Microbiology Department / DeepSeq Nottingham",COVID-19 Genomics UK (COG-UK) Consortium,Gemma Clark et al
EPI_ISL_448421,"Queens Medical Centre, Clinical Microbiology Department / DeepSeq Nottingham",COVID-19 Genomics UK (COG-UK) Consortium,Gemma Clark et al
EPI_ISL_448422,"Queens Medical Centre, Clinical Microbiology Department / DeepSeq Nottingham",COVID-19 Genomics UK (COG-UK) Consortium,Gemma Clark et al
EPI_ISL_448423,"Queens Medical Centre, Clinical Microbiology Department / DeepSeq Nottingham",COVID-19 Genomics UK (COG-UK) Consortium,Gemma Clark et al
EPI_ISL_448424,"Queens Medical Centre, Clinical Microbiology Department / DeepSeq Nottingham",COVID-19 Genomics UK (COG-UK) Consortium,Gemma Clark et al
EPI_ISL_448425,"Queens Medical Centre, Clinical Microbiology Department / DeepSeq Nottingham",COVID-19 Genomics UK (COG-UK) Consortium,Gemma Clark et al
EPI_ISL_448426,"Queens Medical Centre, Clinical Microbiology Department / DeepSeq Nottingham",COVID-19 Genomics UK (COG-UK) Consortium,Gemma Clark et al
EPI_ISL_448427,"Queens Medical Centre, Clinical Microbiology Department / DeepSeq Nottingham",COVID-19 Genomics UK (COG-UK) Consortium,Gemma Clark et al
EPI_ISL_448428,"Queens Medical Centre, Clinical Microbiology Department / DeepSeq Nottingham",COVID-19 Genomics UK (COG-UK) Consortium,Gemma Clark et al
EPI_ISL_448429,"Queens Medical Centre, Clinical Microbiology Department / DeepSeq Nottingham",COVID-19 Genomics UK (COG-UK) Consortium,Gemma Clark et al
EPI_ISL_448430,"Queens Medical Centre, Clinical Microbiology Department / DeepSeq Nottingham",COVID-19 Genomics UK (COG-UK) Consortium,Gemma Clark et al
EPI_ISL_448431,"Queens Medical Centre, Clinical Microbiology Department / DeepSeq Nottingham",COVID-19 Genomics UK (COG-UK) Consortium,Gemma Clark et al
EPI_ISL_448432,"Queens Medical Centre, Clinical Microbiology Department / DeepSeq Nottingham",COVID-19 Genomics UK (COG-UK) Consortium,Gemma Clark et al
EPI_ISL_448433,"Queens Medical Centre, Clinical Microbiology Department / DeepSeq Nottingham",COVID-19 Genomics UK (COG-UK) Consortium,Gemma Clark et al
EPI_ISL_448434,"Queens Medical Centre, Clinical Microbiology Department / DeepSeq Nottingham",COVID-19 Genomics UK (COG-UK) Consortium,Gemma Clark et al
EPI_ISL_448435,"Queens Medical Centre, Clinical Microbiology Department / DeepSeq Nottingham",COVID-19 Genomics UK (COG-UK) Consortium,Gemma Clark et al
EPI_ISL_448436,"Queens Medical Centre, Clinical Microbiology Department / DeepSeq Nottingham",COVID-19 Genomics UK (COG-UK) Consortium,Gemma Clark et al
EPI_ISL_448437,"Queens Medical Centre, Clinical Microbiology Department / DeepSeq Nottingham",COVID-19 Genomics UK (COG-UK) Consortium,Gemma Clark et al
EPI_ISL_448438,"Queens Medical Centre, Clinical Microbiology Department / DeepSeq Nottingham",COVID-19 Genomics UK (COG-UK) Consortium,Gemma Clark et al
EPI_ISL_448439,"Queens Medical Centre, Clinical Microbiology Department / DeepSeq Nottingham",COVID-19 Genomics UK (COG-UK) Consortium,Gemma Clark et al
EPI_ISL_448440,"Queens Medical Centre, Clinical Microbiology Department / DeepSeq Nottingham",COVID-19 Genomics UK (COG-UK) Consortium,Gemma Clark et al
EPI_ISL_448441,"Queens Medical Centre, Clinical Microbiology Department / DeepSeq Nottingham",COVID-19 Genomics UK (COG-UK) Consortium,Gemma Clark et al
EPI_ISL_448442,"Queens Medical Centre, Clinical Microbiology Department / DeepSeq Nottingham",COVID-19 Genomics UK (COG-UK) Consortium,Gemma Clark et al
EPI_ISL_448443,"Queens Medical Centre, Clinical Microbiology Department / DeepSeq Nottingham",COVID-19 Genomics UK (COG-UK) Consortium,Gemma Clark et al
EPI_ISL_448444,"Queens Medical Centre, Clinical Microbiology Department / DeepSeq Nottingham",COVID-19 Genomics UK (COG-UK) Consortium,Gemma Clark et al
EPI_ISL_448445,"Queens Medical Centre, Clinical Microbiology Department / DeepSeq Nottingham",COVID-19 Genomics UK (COG-UK) Consortium,Gemma Clark et al
EPI_ISL_448446,"Queens Medical Centre, Clinical Microbiology Department / DeepSeq Nottingham",COVID-19 Genomics UK (COG-UK) Consortium,Gemma Clark et al
EPI_ISL_448447,"Queens Medical Centre, Clinical Microbiology Department / DeepSeq Nottingham",COVID-19 Genomics UK (COG-UK) Consortium,Gemma Clark et al
EPI_ISL_448448,"Queens Medical Centre, Clinical Microbiology Department / DeepSeq Nottingham",COVID-19 Genomics UK (COG-UK) Consortium,Gemma Clark et al
EPI_ISL_453614,"Queens Medical Centre, Clinical Microbiology Department / DeepSeq Nottingham",COVID-19 Genomics UK (COG-UK) Consortium,Gemma Clark et al
EPI_ISL_453615,"Queens Medical Centre, Clinical Microbiology Department / DeepSeq Nottingham",COVID-19 Genomics UK (COG-UK) Consortium,Gemma Clark et al
EPI_ISL_453616,"Queens Medical Centre, Clinical Microbiology Department / DeepSeq Nottingham",COVID-19 Genomics UK (COG-UK) Consortium,Gemma Clark et al
EPI_ISL_453617,"Queens Medical Centre, Clinical Microbiology Department / DeepSeq Nottingham",COVID-19 Genomics UK (COG-UK) Consortium,Gemma Clark et al
EPI_ISL_453618,"Queens Medical Centre, Clinical Microbiology Department / DeepSeq Nottingham",COVID-19 Genomics UK (COG-UK) Consortium,Gemma Clark et al
EPI_ISL_453619,"Queens Medical Centre, Clinical Microbiology Department / DeepSeq Nottingham",COVID-19 Genomics UK (COG-UK) Consortium,Gemma Clark et al
EPI_ISL_453620,"Queens Medical Centre, Clinical Microbiology Department / DeepSeq Nottingham",COVID-19 Genomics UK (COG-UK) Consortium,Gemma Clark et al
EPI_ISL_453621,"Queens Medical Centre, Clinical Microbiology Department / DeepSeq Nottingham",COVID-19 Genomics UK (COG-UK) Consortium,Gemma Clark et al
EPI_ISL_453622,"Queens Medical Centre, Clinical Microbiology Department / DeepSeq Nottingham",COVID-19 Genomics UK (COG-UK) Consortium,Gemma Clark et al
EPI_ISL_453623,"Queens Medical Centre, Clinical Microbiology Department / DeepSeq Nottingham",COVID-19 Genomics UK (COG-UK) Consortium,Gemma Clark et al
EPI_ISL_453624,"Queens Medical Centre, Clinical Microbiology Department / DeepSeq Nottingham",COVID-19 Genomics UK (COG-UK) Consortium,Gemma Clark et al
EPI_ISL_453625,"Queens Medical Centre, Clinical Microbiology Department / DeepSeq Nottingham",COVID-19 Genomics UK (COG-UK) Consortium,Gemma Clark et al
EPI_ISL_453626,"Queens Medical Centre, Clinical Microbiology Department / DeepSeq Nottingham",COVID-19 Genomics UK (COG-UK) Consortium,Gemma Clark et al
EPI_ISL_453627,"Queens Medical Centre, Clinical Microbiology Department / DeepSeq Nottingham",COVID-19 Genomics UK (COG-UK) Consortium,Gemma Clark et al
EPI_ISL_453628,"Queens Medical Centre, Clinical Microbiology Department / DeepSeq Nottingham",COVID-19 Genomics UK (COG-UK) Consortium,Gemma Clark et al
EPI_ISL_453629,"Queens Medical Centre, Clinical Microbiology Department / DeepSeq Nottingham",COVID-19 Genomics UK (COG-UK) Consortium,Gemma Clark et al
EPI_ISL_453630,"Queens Medical Centre, Clinical Microbiology Department / DeepSeq Nottingham",COVID-19 Genomics UK (COG-UK) Consortium,Gemma Clark et al
EPI_ISL_453631,"Queens Medical Centre, Clinical Microbiology Department / DeepSeq Nottingham",COVID-19 Genomics UK (COG-UK) Consortium,Gemma Clark et al
EPI_ISL_453632,"Queens Medical Centre, Clinical Microbiology Department / DeepSeq Nottingham",COVID-19 Genomics UK (COG-UK) Consortium,Gemma Clark et al
EPI_ISL_453633,"Queens Medical Centre, Clinical Microbiology Department / DeepSeq Nottingham",COVID-19 Genomics UK (COG-UK) Consortium,Gemma Clark et al
EPI_ISL_453634,"Queens Medical Centre, Clinical Microbiology Department / DeepSeq Nottingham",COVID-19 Genomics UK (COG-UK) Consortium,Gemma Clark et al
EPI_ISL_453635,"Queens Medical Centre, Clinical Microbiology Department / DeepSeq Nottingham",COVID-19 Genomics UK (COG-UK) Consortium,Gemma Clark et al
EPI_ISL_453636,"Queens Medical Centre, Clinical Microbiology Department / DeepSeq Nottingham",COVID-19 Genomics UK (COG-UK) Consortium,Gemma Clark et al
EPI_ISL_453637,"Queens Medical Centre, Clinical Microbiology Department / DeepSeq Nottingham",COVID-19 Genomics UK (COG-UK) Consortium,Gemma Clark et al
EPI_ISL_453638,"Queens Medical Centre, Clinical Microbiology Department / DeepSeq Nottingham",COVID-19 Genomics UK (COG-UK) Consortium,Gemma Clark et al
EPI_ISL_453639,"Queens Medical Centre, Clinical Microbiology Department / DeepSeq Nottingham",COVID-19 Genomics UK (COG-UK) Consortium,Gemma Clark et al
EPI_ISL_453640,"Queens Medical Centre, Clinical Microbiology Department / DeepSeq Nottingham",COVID-19 Genomics UK (COG-UK) Consortium,Gemma Clark et al
EPI_ISL_453641,"Queens Medical Centre, Clinical Microbiology Department / DeepSeq Nottingham",COVID-19 Genomics UK (COG-UK) Consortium,Gemma Clark et al
EPI_ISL_453642,"Queens Medical Centre, Clinical Microbiology Department / DeepSeq Nottingham",COVID-19 Genomics UK (COG-UK) Consortium,Gemma Clark et al
EPI_ISL_453643,"Queens Medical Centre, Clinical Microbiology Department / DeepSeq Nottingham",COVID-19 Genomics UK (COG-UK) Consortium,Gemma Clark et al
EPI_ISL_453644,"Queens Medical Centre, Clinical Microbiology Department / DeepSeq Nottingham",COVID-19 Genomics UK (COG-UK) Consortium,Gemma Clark et al
EPI_ISL_453645,"Queens Medical Centre, Clinical Microbiology Department / DeepSeq Nottingham",COVID-19 Genomics UK (COG-UK) Consortium,Gemma Clark et al
EPI_ISL_453646,"Queens Medical Centre, Clinical Microbiology Department / DeepSeq Nottingham",COVID-19 Genomics UK (COG-UK) Consortium,Gemma Clark et al
EPI_ISL_453647,"Queens Medical Centre, Clinical Microbiology Department / DeepSeq Nottingham",COVID-19 Genomics UK (COG-UK) Consortium,Gemma Clark et al
EPI_ISL_453648,"Queens Medical Centre, Clinical Microbiology Department / DeepSeq Nottingham",COVID-19 Genomics UK (COG-UK) Consortium,Gemma Clark et al
EPI_ISL_453649,"Queens Medical Centre, Clinical Microbiology Department / DeepSeq Nottingham",COVID-19 Genomics UK (COG-UK) Consortium,Gemma Clark et al
EPI_ISL_453650,"Queens Medical Centre, Clinical Microbiology Department / DeepSeq Nottingham",COVID-19 Genomics UK (COG-UK) Consortium,Gemma Clark et al
EPI_ISL_453651,"Queens Medical Centre, Clinical Microbiology Department / DeepSeq Nottingham",COVID-19 Genomics UK (COG-UK) Consortium,Gemma Clark et al
EPI_ISL_453652,"Queens Medical Centre, Clinical Microbiology Department / DeepSeq Nottingham",COVID-19 Genomics UK (COG-UK) Consortium,Gemma Clark et al
EPI_ISL_453653,"Queens Medical Centre, Clinical Microbiology Department / DeepSeq Nottingham",COVID-19 Genomics UK (COG-UK) Consortium,Gemma Clark et al
EPI_ISL_453655,"Queens Medical Centre, Clinical Microbiology Department / DeepSeq Nottingham",COVID-19 Genomics UK (COG-UK) Consortium,Gemma Clark et al
EPI_ISL_453656,"Queens Medical Centre, Clinical Microbiology Department / DeepSeq Nottingham",COVID-19 Genomics UK (COG-UK) Consortium,Gemma Clark et al
EPI_ISL_453657,"Queens Medical Centre, Clinical Microbiology Department / DeepSeq Nottingham",COVID-19 Genomics UK (COG-UK) Consortium,Gemma Clark et al
EPI_ISL_453658,"Queens Medical Centre, Clinical Microbiology Department / DeepSeq Nottingham",COVID-19 Genomics UK (COG-UK) Consortium,Gemma Clark et al
EPI_ISL_453659,"Queens Medical Centre, Clinical Microbiology Department / DeepSeq Nottingham",COVID-19 Genomics UK (COG-UK) Consortium,Gemma Clark et al
EPI_ISL_453660,"Queens Medical Centre, Clinical Microbiology Department / DeepSeq Nottingham",COVID-19 Genomics UK (COG-UK) Consortium,Gemma Clark et al
EPI_ISL_453661,"Queens Medical Centre, Clinical Microbiology Department / DeepSeq Nottingham",COVID-19 Genomics UK (COG-UK) Consortium,Gemma Clark et al
EPI_ISL_453662,"Queens Medical Centre, Clinical Microbiology Department / DeepSeq Nottingham",COVID-19 Genomics UK (COG-UK) Consortium,Gemma Clark et al
EPI_ISL_453663,"Queens Medical Centre, Clinical Microbiology Department / DeepSeq Nottingham",COVID-19 Genomics UK (COG-UK) Consortium,Gemma Clark et al
EPI_ISL_453664,"Queens Medical Centre, Clinical Microbiology Department / DeepSeq Nottingham",COVID-19 Genomics UK (COG-UK) Consortium,Gemma Clark et al
EPI_ISL_457573,"Queens Medical Centre, Clinical Microbiology Department / DeepSeq Nottingham",COVID-19 Genomics UK (COG-UK) Consortium,Gemma Clark et al
EPI_ISL_457574,"Queens Medical Centre, Clinical Microbiology Department / DeepSeq Nottingham",COVID-19 Genomics UK (COG-UK) Consortium,Gemma Clark et al
EPI_ISL_457575,"Queens Medical Centre, Clinical Microbiology Department / DeepSeq Nottingham",COVID-19 Genomics UK (COG-UK) Consortium,Gemma Clark et al
EPI_ISL_457576,"Queens Medical Centre, Clinical Microbiology Department / DeepSeq Nottingham",COVID-19 Genomics UK (COG-UK) Consortium,Gemma Clark et al
EPI_ISL_457577,"Queens Medical Centre, Clinical Microbiology Department / DeepSeq Nottingham",COVID-19 Genomics UK (COG-UK) Consortium,Gemma Clark et al
EPI_ISL_457578,"Queens Medical Centre, Clinical Microbiology Department / DeepSeq Nottingham",COVID-19 Genomics UK (COG-UK) Consortium,Gemma Clark et al
EPI_ISL_457579,"Queens Medical Centre, Clinical Microbiology Department / DeepSeq Nottingham",COVID-19 Genomics UK (COG-UK) Consortium,Gemma Clark et al
EPI_ISL_461894,"Queens Medical Centre, Clinical Microbiology Department / DeepSeq Nottingham",COVID-19 Genomics UK (COG-UK) Consortium,Gemma Clark et al
EPI_ISL_461895,"Queens Medical Centre, Clinical Microbiology Department / DeepSeq Nottingham",COVID-19 Genomics UK (COG-UK) Consortium,Gemma Clark et al
EPI_ISL_461896,"Queens Medical Centre, Clinical Microbiology Department / DeepSeq Nottingham",COVID-19 Genomics UK (COG-UK) Consortium,Gemma Clark et al
EPI_ISL_461897,"Queens Medical Centre, Clinical Microbiology Department / DeepSeq Nottingham",COVID-19 Genomics UK (COG-UK) Consortium,Gemma Clark et al
EPI_ISL_461898,"Queens Medical Centre, Clinical Microbiology Department / DeepSeq Nottingham",COVID-19 Genomics UK (COG-UK) Consortium,Gemma Clark et al
EPI_ISL_461899,"Queens Medical Centre, Clinical Microbiology Department / DeepSeq Nottingham",COVID-19 Genomics UK (COG-UK) Consortium,Gemma Clark et al
EPI_ISL_461900,"Queens Medical Centre, Clinical Microbiology Department / DeepSeq Nottingham",COVID-19 Genomics UK (COG-UK) Consortium,Gemma Clark et al
EPI_ISL_461901,"Queens Medical Centre, Clinical Microbiology Department / DeepSeq Nottingham",COVID-19 Genomics UK (COG-UK) Consortium,Gemma Clark et al
EPI_ISL_461902,"Queens Medical Centre, Clinical Microbiology Department / DeepSeq Nottingham",COVID-19 Genomics UK (COG-UK) Consortium,Gemma Clark et al
EPI_ISL_461903,"Queens Medical Centre, Clinical Microbiology Department / DeepSeq Nottingham",COVID-19 Genomics UK (COG-UK) Consortium,Gemma Clark et al
EPI_ISL_461904,"Queens Medical Centre, Clinical Microbiology Department / DeepSeq Nottingham",COVID-19 Genomics UK (COG-UK) Consortium,Gemma Clark et al
EPI_ISL_461905,"Queens Medical Centre, Clinical Microbiology Department / DeepSeq Nottingham",COVID-19 Genomics UK (COG-UK) Consortium,Gemma Clark et al
EPI_ISL_461906,"Queens Medical Centre, Clinical Microbiology Department / DeepSeq Nottingham",COVID-19 Genomics UK (COG-UK) Consortium,Gemma Clark et al
EPI_ISL_461907,"Queens Medical Centre, Clinical Microbiology Department / DeepSeq Nottingham",COVID-19 Genomics UK (COG-UK) Consortium,Gemma Clark et al
EPI_ISL_461908,"Queens Medical Centre, Clinical Microbiology Department / DeepSeq Nottingham",COVID-19 Genomics UK (COG-UK) Consortium,Gemma Clark et al
EPI_ISL_461909,"Queens Medical Centre, Clinical Microbiology Department / DeepSeq Nottingham",COVID-19 Genomics UK (COG-UK) Consortium,Gemma Clark et al
EPI_ISL_461910,"Queens Medical Centre, Clinical Microbiology Department / DeepSeq Nottingham",COVID-19 Genomics UK (COG-UK) Consortium,Gemma Clark et al
EPI_ISL_461911,"Queens Medical Centre, Clinical Microbiology Department / DeepSeq Nottingham",COVID-19 Genomics UK (COG-UK) Consortium,Gemma Clark et al
EPI_ISL_461912,"Queens Medical Centre, Clinical Microbiology Department / DeepSeq Nottingham",COVID-19 Genomics UK (COG-UK) Consortium,Gemma Clark et al
EPI_ISL_461913,"Queens Medical Centre, Clinical Microbiology Department / DeepSeq Nottingham",COVID-19 Genomics UK (COG-UK) Consortium,Gemma Clark et al
EPI_ISL_461914,"Queens Medical Centre, Clinical Microbiology Department / DeepSeq Nottingham",COVID-19 Genomics UK (COG-UK) Consortium,Gemma Clark et al
EPI_ISL_461915,"Queens Medical Centre, Clinical Microbiology Department / DeepSeq Nottingham",COVID-19 Genomics UK (COG-UK) Consortium,Gemma Clark et al
EPI_ISL_461916,"Queens Medical Centre, Clinical Microbiology Department / DeepSeq Nottingham",COVID-19 Genomics UK (COG-UK) Consortium,Gemma Clark et al
EPI_ISL_461917,"Queens Medical Centre, Clinical Microbiology Department / DeepSeq Nottingham",COVID-19 Genomics UK (COG-UK) Consortium,Gemma Clark et al
EPI_ISL_461918,"Queens Medical Centre, Clinical Microbiology Department / DeepSeq Nottingham",COVID-19 Genomics UK (COG-UK) Consortium,Gemma Clark et al
EPI_ISL_461919,"Queens Medical Centre, Clinical Microbiology Department / DeepSeq Nottingham",COVID-19 Genomics UK (COG-UK) Consortium,Gemma Clark et al
EPI_ISL_461920,"Queens Medical Centre, Clinical Microbiology Department / DeepSeq Nottingham",COVID-19 Genomics UK (COG-UK) Consortium,Gemma Clark et al
EPI_ISL_461921,"Queens Medical Centre, Clinical Microbiology Department / DeepSeq Nottingham",COVID-19 Genomics UK (COG-UK) Consortium,Gemma Clark et al
EPI_ISL_461922,"Queens Medical Centre, Clinical Microbiology Department / DeepSeq Nottingham",COVID-19 Genomics UK (COG-UK) Consortium,Gemma Clark et al
EPI_ISL_461923,"Queens Medical Centre, Clinical Microbiology Department / DeepSeq Nottingham",COVID-19 Genomics UK (COG-UK) Consortium,Gemma Clark et al
EPI_ISL_461924,"Queens Medical Centre, Clinical Microbiology Department / DeepSeq Nottingham",COVID-19 Genomics UK (COG-UK) Consortium,Gemma Clark et al
EPI_ISL_461925,"Queens Medical Centre, Clinical Microbiology Department / DeepSeq Nottingham",COVID-19 Genomics UK (COG-UK) Consortium,Gemma Clark et al
EPI_ISL_461926,"Queens Medical Centre, Clinical Microbiology Department / DeepSeq Nottingham",COVID-19 Genomics UK (COG-UK) Consortium,Gemma Clark et al
EPI_ISL_461927,"Queens Medical Centre, Clinical Microbiology Department / DeepSeq Nottingham",COVID-19 Genomics UK (COG-UK) Consortium,Gemma Clark et al
EPI_ISL_461928,"Queens Medical Centre, Clinical Microbiology Department / DeepSeq Nottingham",COVID-19 Genomics UK (COG-UK) Consortium,Gemma Clark et al
EPI_ISL_461929,"Queens Medical Centre, Clinical Microbiology Department / DeepSeq Nottingham",COVID-19 Genomics UK (COG-UK) Consortium,Gemma Clark et al
EPI_ISL_461930,"Queens Medical Centre, Clinical Microbiology Department / DeepSeq Nottingham",COVID-19 Genomics UK (COG-UK) Consortium,Gemma Clark et al
EPI_ISL_461931,"Queens Medical Centre, Clinical Microbiology Department / DeepSeq Nottingham",COVID-19 Genomics UK (COG-UK) Consortium,Gemma Clark et al
EPI_ISL_461932,"Queens Medical Centre, Clinical Microbiology Department / DeepSeq Nottingham",COVID-19 Genomics UK (COG-UK) Consortium,Gemma Clark et al
EPI_ISL_461934,"Queens Medical Centre, Clinical Microbiology Department / DeepSeq Nottingham",COVID-19 Genomics UK (COG-UK) Consortium,Gemma Clark et al
EPI_ISL_461935,"Queens Medical Centre, Clinical Microbiology Department / DeepSeq Nottingham",COVID-19 Genomics UK (COG-UK) Consortium,Gemma Clark et al
EPI_ISL_461936,"Queens Medical Centre, Clinical Microbiology Department / DeepSeq Nottingham",COVID-19 Genomics UK (COG-UK) Consortium,Gemma Clark et al
EPI_ISL_461937,"Queens Medical Centre, Clinical Microbiology Department / DeepSeq Nottingham",COVID-19 Genomics UK (COG-UK) Consortium,Gemma Clark et al
EPI_ISL_461938,"Queens Medical Centre, Clinical Microbiology Department / DeepSeq Nottingham",COVID-19 Genomics UK (COG-UK) Consortium,Gemma Clark et al
EPI_ISL_461939,"Queens Medical Centre, Clinical Microbiology Department / DeepSeq Nottingham",COVID-19 Genomics UK (COG-UK) Consortium,Gemma Clark et al
EPI_ISL_461940,"Queens Medical Centre, Clinical Microbiology Department / DeepSeq Nottingham",COVID-19 Genomics UK (COG-UK) Consortium,Gemma Clark et al
EPI_ISL_461941,"Queens Medical Centre, Clinical Microbiology Department / DeepSeq Nottingham",COVID-19 Genomics UK (COG-UK) Consortium,Gemma Clark et al
EPI_ISL_461942,"Queens Medical Centre, Clinical Microbiology Department / DeepSeq Nottingham",COVID-19 Genomics UK (COG-UK) Consortium,Gemma Clark et al
EPI_ISL_461943,"Queens Medical Centre, Clinical Microbiology Department / DeepSeq Nottingham",COVID-19 Genomics UK (COG-UK) Consortium,Gemma Clark et al
EPI_ISL_461944,"Queens Medical Centre, Clinical Microbiology Department / DeepSeq Nottingham",COVID-19 Genomics UK (COG-UK) Consortium,Gemma Clark et al
EPI_ISL_461945,"Queens Medical Centre, Clinical Microbiology Department / DeepSeq Nottingham",COVID-19 Genomics UK (COG-UK) Consortium,Gemma Clark et al
EPI_ISL_461946,"Queens Medical Centre, Clinical Microbiology Department / DeepSeq Nottingham",COVID-19 Genomics UK (COG-UK) Consortium,Gemma Clark et al
EPI_ISL_461947,"Queens Medical Centre, Clinical Microbiology Department / DeepSeq Nottingham",COVID-19 Genomics UK (COG-UK) Consortium,Gemma Clark et al
EPI_ISL_461948,"Queens Medical Centre, Clinical Microbiology Department / DeepSeq Nottingham",COVID-19 Genomics UK (COG-UK) Consortium,Gemma Clark et al
EPI_ISL_461949,"Queens Medical Centre, Clinical Microbiology Department / DeepSeq Nottingham",COVID-19 Genomics UK (COG-UK) Consortium,Gemma Clark et al
EPI_ISL_461950,"Queens Medical Centre, Clinical Microbiology Department / DeepSeq Nottingham",COVID-19 Genomics UK (COG-UK) Consortium,Gemma Clark et al
EPI_ISL_461951,"Queens Medical Centre, Clinical Microbiology Department / DeepSeq Nottingham",COVID-19 Genomics UK (COG-UK) Consortium,Gemma Clark et al
EPI_ISL_461952,"Queens Medical Centre, Clinical Microbiology Department / DeepSeq Nottingham",COVID-19 Genomics UK (COG-UK) Consortium,Gemma Clark et al
EPI_ISL_461953,"Queens Medical Centre, Clinical Microbiology Department / DeepSeq Nottingham",COVID-19 Genomics UK (COG-UK) Consortium,Gemma Clark et al
EPI_ISL_461954,"Queens Medical Centre, Clinical Microbiology Department / DeepSeq Nottingham",COVID-19 Genomics UK (COG-UK) Consortium,Gemma Clark et al
EPI_ISL_461955,"Queens Medical Centre, Clinical Microbiology Department / DeepSeq Nottingham",COVID-19 Genomics UK (COG-UK) Consortium,Gemma Clark et al
EPI_ISL_461956,"Queens Medical Centre, Clinical Microbiology Department / DeepSeq Nottingham",COVID-19 Genomics UK (COG-UK) Consortium,Gemma Clark et al
EPI_ISL_461957,"Queens Medical Centre, Clinical Microbiology Department / DeepSeq Nottingham",COVID-19 Genomics UK (COG-UK) Consortium,Gemma Clark et al
EPI_ISL_461958,"Queens Medical Centre, Clinical Microbiology Department / DeepSeq Nottingham",COVID-19 Genomics UK (COG-UK) Consortium,Gemma Clark et al
EPI_ISL_461959,"Queens Medical Centre, Clinical Microbiology Department / DeepSeq Nottingham",COVID-19 Genomics UK (COG-UK) Consortium,Gemma Clark et al
EPI_ISL_461960,"Queens Medical Centre, Clinical Microbiology Department / DeepSeq Nottingham",COVID-19 Genomics UK (COG-UK) Consortium,Gemma Clark et al
EPI_ISL_461961,"Queens Medical Centre, Clinical Microbiology Department / DeepSeq Nottingham",COVID-19 Genomics UK (COG-UK) Consortium,Gemma Clark et al
EPI_ISL_461962,"Queens Medical Centre, Clinical Microbiology Department / DeepSeq Nottingham",COVID-19 Genomics UK (COG-UK) Consortium,Gemma Clark et al
EPI_ISL_461963,"Queens Medical Centre, Clinical Microbiology Department / DeepSeq Nottingham",COVID-19 Genomics UK (COG-UK) Consortium,Gemma Clark et al
EPI_ISL_461964,"Queens Medical Centre, Clinical Microbiology Department / DeepSeq Nottingham",COVID-19 Genomics UK (COG-UK) Consortium,Gemma Clark et al
EPI_ISL_461965,"Queens Medical Centre, Clinical Microbiology Department / DeepSeq Nottingham",COVID-19 Genomics UK (COG-UK) Consortium,Gemma Clark et al
EPI_ISL_461966,"Queens Medical Centre, Clinical Microbiology Department / DeepSeq Nottingham",COVID-19 Genomics UK (COG-UK) Consortium,Gemma Clark et al
EPI_ISL_461967,"Queens Medical Centre, Clinical Microbiology Department / DeepSeq Nottingham",COVID-19 Genomics UK (COG-UK) Consortium,Gemma Clark et al
EPI_ISL_461968,"Queens Medical Centre, Clinical Microbiology Department / DeepSeq Nottingham",COVID-19 Genomics UK (COG-UK) Consortium,Gemma Clark et al
EPI_ISL_461969,"Queens Medical Centre, Clinical Microbiology Department / DeepSeq Nottingham",COVID-19 Genomics UK (COG-UK) Consortium,Gemma Clark et al
EPI_ISL_472384,"Queens Medical Centre, Clinical Microbiology Department / DeepSeq Nottingham",COVID-19 Genomics UK (COG-UK) Consortium,Gemma Clark et al
EPI_ISL_472385,"Queens Medical Centre, Clinical Microbiology Department / DeepSeq Nottingham",COVID-19 Genomics UK (COG-UK) Consortium,Gemma Clark et al
EPI_ISL_472386,"Queens Medical Centre, Clinical Microbiology Department / DeepSeq Nottingham",COVID-19 Genomics UK (COG-UK) Consortium,Gemma Clark et al
EPI_ISL_472387,"Queens Medical Centre, Clinical Microbiology Department / DeepSeq Nottingham",COVID-19 Genomics UK (COG-UK) Consortium,Gemma Clark et al
EPI_ISL_472388,"Queens Medical Centre, Clinical Microbiology Department / DeepSeq Nottingham",COVID-19 Genomics UK (COG-UK) Consortium,Gemma Clark et al
EPI_ISL_472389,"Queens Medical Centre, Clinical Microbiology Department / DeepSeq Nottingham",COVID-19 Genomics UK (COG-UK) Consortium,Gemma Clark et al
EPI_ISL_472390,"Queens Medical Centre, Clinical Microbiology Department / DeepSeq Nottingham",COVID-19 Genomics UK (COG-UK) Consortium,Gemma Clark et al
EPI_ISL_472392,"Queens Medical Centre, Clinical Microbiology Department / DeepSeq Nottingham",COVID-19 Genomics UK (COG-UK) Consortium,Gemma Clark et al
EPI_ISL_472393,"Queens Medical Centre, Clinical Microbiology Department / DeepSeq Nottingham",COVID-19 Genomics UK (COG-UK) Consortium,Gemma Clark et al
EPI_ISL_472394,"Queens Medical Centre, Clinical Microbiology Department / DeepSeq Nottingham",COVID-19 Genomics UK (COG-UK) Consortium,Gemma Clark et al
EPI_ISL_472395,"Queens Medical Centre, Clinical Microbiology Department / DeepSeq Nottingham",COVID-19 Genomics UK (COG-UK) Consortium,Gemma Clark et al
EPI_ISL_472396,"Queens Medical Centre, Clinical Microbiology Department / DeepSeq Nottingham",COVID-19 Genomics UK (COG-UK) Consortium,Gemma Clark et al
EPI_ISL_472397,"Queens Medical Centre, Clinical Microbiology Department / DeepSeq Nottingham",COVID-19 Genomics UK (COG-UK) Consortium,Gemma Clark et al
EPI_ISL_472398,"Queens Medical Centre, Clinical Microbiology Department / DeepSeq Nottingham",COVID-19 Genomics UK (COG-UK) Consortium,Gemma Clark et al
EPI_ISL_472399,"Queens Medical Centre, Clinical Microbiology Department / DeepSeq Nottingham",COVID-19 Genomics UK (COG-UK) Consortium,Gemma Clark et al
EPI_ISL_472400,"Queens Medical Centre, Clinical Microbiology Department / DeepSeq Nottingham",COVID-19 Genomics UK (COG-UK) Consortium,Gemma Clark et al
EPI_ISL_472401,"Queens Medical Centre, Clinical Microbiology Department / DeepSeq Nottingham",COVID-19 Genomics UK (COG-UK) Consortium,Gemma Clark et al
EPI_ISL_472402,"Queens Medical Centre, Clinical Microbiology Department / DeepSeq Nottingham",COVID-19 Genomics UK (COG-UK) Consortium,Gemma Clark et al
EPI_ISL_472403,"Queens Medical Centre, Clinical Microbiology Department / DeepSeq Nottingham",COVID-19 Genomics UK (COG-UK) Consortium,Gemma Clark et al
EPI_ISL_472404,"Queens Medical Centre, Clinical Microbiology Department / DeepSeq Nottingham",COVID-19 Genomics UK (COG-UK) Consortium,Gemma Clark et al
EPI_ISL_472405,"Queens Medical Centre, Clinical Microbiology Department / DeepSeq Nottingham",COVID-19 Genomics UK (COG-UK) Consortium,Gemma Clark et al
EPI_ISL_472406,"Queens Medical Centre, Clinical Microbiology Department / DeepSeq Nottingham",COVID-19 Genomics UK (COG-UK) Consortium,Gemma Clark et al
EPI_ISL_472407,"Queens Medical Centre, Clinical Microbiology Department / DeepSeq Nottingham",COVID-19 Genomics UK (COG-UK) Consortium,Gemma Clark et al
EPI_ISL_472408,"Queens Medical Centre, Clinical Microbiology Department / DeepSeq Nottingham",COVID-19 Genomics UK (COG-UK) Consortium,Gemma Clark et al
EPI_ISL_472409,"Queens Medical Centre, Clinical Microbiology Department / DeepSeq Nottingham",COVID-19 Genomics UK (COG-UK) Consortium,Gemma Clark et al
EPI_ISL_472410,"Queens Medical Centre, Clinical Microbiology Department / DeepSeq Nottingham",COVID-19 Genomics UK (COG-UK) Consortium,Gemma Clark et al
EPI_ISL_472411,"Queens Medical Centre, Clinical Microbiology Department / DeepSeq Nottingham",COVID-19 Genomics UK (COG-UK) Consortium,Gemma Clark et al
EPI_ISL_472412,"Queens Medical Centre, Clinical Microbiology Department / DeepSeq Nottingham",COVID-19 Genomics UK (COG-UK) Consortium,Gemma Clark et al
EPI_ISL_472413,"Queens Medical Centre, Clinical Microbiology Department / DeepSeq Nottingham",COVID-19 Genomics UK (COG-UK) Consortium,Gemma Clark et al
EPI_ISL_472414,"Queens Medical Centre, Clinical Microbiology Department / DeepSeq Nottingham",COVID-19 Genomics UK (COG-UK) Consortium,Gemma Clark et al
EPI_ISL_472415,"Queens Medical Centre, Clinical Microbiology Department / DeepSeq Nottingham",COVID-19 Genomics UK (COG-UK) Consortium,Gemma Clark et al
EPI_ISL_472416,"Queens Medical Centre, Clinical Microbiology Department / DeepSeq Nottingham",COVID-19 Genomics UK (COG-UK) Consortium,Gemma Clark et al
EPI_ISL_472418,"Queens Medical Centre, Clinical Microbiology Department / DeepSeq Nottingham",COVID-19 Genomics UK (COG-UK) Consortium,Gemma Clark et al
EPI_ISL_472419,"Queens Medical Centre, Clinical Microbiology Department / DeepSeq Nottingham",COVID-19 Genomics UK (COG-UK) Consortium,Gemma Clark et al
EPI_ISL_472420,"Queens Medical Centre, Clinical Microbiology Department / DeepSeq Nottingham",COVID-19 Genomics UK (COG-UK) Consortium,Gemma Clark et al
EPI_ISL_472421,"Queens Medical Centre, Clinical Microbiology Department / DeepSeq Nottingham",COVID-19 Genomics UK (COG-UK) Consortium,Gemma Clark et al
EPI_ISL_472422,"Queens Medical Centre, Clinical Microbiology Department / DeepSeq Nottingham",COVID-19 Genomics UK (COG-UK) Consortium,Gemma Clark et al
EPI_ISL_472423,"Queens Medical Centre, Clinical Microbiology Department / DeepSeq Nottingham",COVID-19 Genomics UK (COG-UK) Consortium,Gemma Clark et al
EPI_ISL_472424,"Queens Medical Centre, Clinical Microbiology Department / DeepSeq Nottingham",COVID-19 Genomics UK (COG-UK) Consortium,Gemma Clark et al
EPI_ISL_472425,"Queens Medical Centre, Clinical Microbiology Department / DeepSeq Nottingham",COVID-19 Genomics UK (COG-UK) Consortium,Gemma Clark et al
EPI_ISL_472426,"Queens Medical Centre, Clinical Microbiology Department / DeepSeq Nottingham",COVID-19 Genomics UK (COG-UK) Consortium,Gemma Clark et al
EPI_ISL_472427,"Queens Medical Centre, Clinical Microbiology Department / DeepSeq Nottingham",COVID-19 Genomics UK (COG-UK) Consortium,Gemma Clark et al
EPI_ISL_472428,"Queens Medical Centre, Clinical Microbiology Department / DeepSeq Nottingham",COVID-19 Genomics UK (COG-UK) Consortium,Gemma Clark et al
EPI_ISL_472429,"Queens Medical Centre, Clinical Microbiology Department / DeepSeq Nottingham",COVID-19 Genomics UK (COG-UK) Consortium,Gemma Clark et al
EPI_ISL_472430,"Queens Medical Centre, Clinical Microbiology Department / DeepSeq Nottingham",COVID-19 Genomics UK (COG-UK) Consortium,Nichola Duckworth et al
EPI_ISL_472431,"Queens Medical Centre, Clinical Microbiology Department / DeepSeq Nottingham",COVID-19 Genomics UK (COG-UK) Consortium,Nichola Duckworth et al
EPI_ISL_478721,"Queens Medical Centre, Clinical Microbiology Department / DeepSeq Nottingham",COVID-19 Genomics UK (COG-UK) Consortium,Gemma Clark et al
EPI_ISL_478722,"Queens Medical Centre, Clinical Microbiology Department / DeepSeq Nottingham",COVID-19 Genomics UK (COG-UK) Consortium,Gemma Clark et al
EPI_ISL_478723,"Queens Medical Centre, Clinical Microbiology Department / DeepSeq Nottingham",COVID-19 Genomics UK (COG-UK) Consortium,Gemma Clark et al
EPI_ISL_478724,"Queens Medical Centre, Clinical Microbiology Department / DeepSeq Nottingham",COVID-19 Genomics UK (COG-UK) Consortium,Gemma Clark et al
EPI_ISL_478725,"Queens Medical Centre, Clinical Microbiology Department / DeepSeq Nottingham",COVID-19 Genomics UK (COG-UK) Consortium,Gemma Clark et al
EPI_ISL_478726,"Queens Medical Centre, Clinical Microbiology Department / DeepSeq Nottingham",COVID-19 Genomics UK (COG-UK) Consortium,Gemma Clark et al
EPI_ISL_478727,"Queens Medical Centre, Clinical Microbiology Department / DeepSeq Nottingham",COVID-19 Genomics UK (COG-UK) Consortium,Gemma Clark et al
EPI_ISL_448449,"Oxford Viromics, NDM, University of Oxford; Oxford University Hospitals; Basingstoke and North Hampshire Hospital",COVID-19 Genomics UK (COG-UK) Consortium,Tanya Golubchik et al
EPI_ISL_448450,"Oxford Viromics, NDM, University of Oxford; Oxford University Hospitals; Basingstoke and North Hampshire Hospital",COVID-19 Genomics UK (COG-UK) Consortium,Tanya Golubchik et al
EPI_ISL_448451,"Oxford Viromics, NDM, University of Oxford; Oxford University Hospitals; Basingstoke and North Hampshire Hospital",COVID-19 Genomics UK (COG-UK) Consortium,Tanya Golubchik et al
EPI_ISL_448453,"Oxford Viromics, NDM, University of Oxford; Oxford University Hospitals; Basingstoke and North Hampshire Hospital",COVID-19 Genomics UK (COG-UK) Consortium,Tanya Golubchik et al
EPI_ISL_448454,"Oxford Viromics, NDM, University of Oxford; Oxford University Hospitals; Basingstoke and North Hampshire Hospital",COVID-19 Genomics UK (COG-UK) Consortium,Tanya Golubchik et al
EPI_ISL_448455,"Oxford Viromics, NDM, University of Oxford; Oxford University Hospitals; Basingstoke and North Hampshire Hospital",COVID-19 Genomics UK (COG-UK) Consortium,Tanya Golubchik et al
EPI_ISL_448456,"Oxford Viromics, NDM, University of Oxford; Oxford University Hospitals; Basingstoke and North Hampshire Hospital",COVID-19 Genomics UK (COG-UK) Consortium,Tanya Golubchik et al
EPI_ISL_448457,"Oxford Viromics, NDM, University of Oxford; Oxford University Hospitals; Basingstoke and North Hampshire Hospital",COVID-19 Genomics UK (COG-UK) Consortium,Tanya Golubchik et al
EPI_ISL_448458,"Oxford Viromics, NDM, University of Oxford; Oxford University Hospitals; Basingstoke and North Hampshire Hospital",COVID-19 Genomics UK (COG-UK) Consortium,Tanya Golubchik et al
EPI_ISL_448459,"Oxford Viromics, NDM, University of Oxford; Oxford University Hospitals; Basingstoke and North Hampshire Hospital",COVID-19 Genomics UK (COG-UK) Consortium,Tanya Golubchik et al
EPI_ISL_448460,"Oxford Viromics, NDM, University of Oxford; Oxford University Hospitals; Basingstoke and North Hampshire Hospital",COVID-19 Genomics UK (COG-UK) Consortium,Tanya Golubchik et al
EPI_ISL_448461,"Oxford Viromics, NDM, University of Oxford; Oxford University Hospitals; Basingstoke and North Hampshire Hospital",COVID-19 Genomics UK (COG-UK) Consortium,Tanya Golubchik et al
EPI_ISL_448462,"Oxford Viromics, NDM, University of Oxford; Oxford University Hospitals; Basingstoke and North Hampshire Hospital",COVID-19 Genomics UK (COG-UK) Consortium,Tanya Golubchik et al
EPI_ISL_448463,"Oxford Viromics, NDM, University of Oxford; Oxford University Hospitals; Basingstoke and North Hampshire Hospital",COVID-19 Genomics UK (COG-UK) Consortium,Tanya Golubchik et al
EPI_ISL_448464,"Oxford Viromics, NDM, University of Oxford; Oxford University Hospitals; Basingstoke and North Hampshire Hospital",COVID-19 Genomics UK (COG-UK) Consortium,Tanya Golubchik et al
EPI_ISL_448465,"Oxford Viromics, NDM, University of Oxford; Oxford University Hospitals; Basingstoke and North Hampshire Hospital",COVID-19 Genomics UK (COG-UK) Consortium,Tanya Golubchik et al
EPI_ISL_448466,"Oxford Viromics, NDM, University of Oxford; Oxford University Hospitals; Basingstoke and North Hampshire Hospital",COVID-19 Genomics UK (COG-UK) Consortium,Tanya Golubchik et al
EPI_ISL_448467,"Oxford Viromics, NDM, University of Oxford; Oxford University Hospitals; Basingstoke and North Hampshire Hospital",COVID-19 Genomics UK (COG-UK) Consortium,Tanya Golubchik et al
EPI_ISL_448468,"Oxford Viromics, NDM, University of Oxford; Oxford University Hospitals; Basingstoke and North Hampshire Hospital",COVID-19 Genomics UK (COG-UK) Consortium,Tanya Golubchik et al
EPI_ISL_448469,"Oxford Viromics, NDM, University of Oxford; Oxford University Hospitals; Basingstoke and North Hampshire Hospital",COVID-19 Genomics UK (COG-UK) Consortium,Tanya Golubchik et al
EPI_ISL_448470,"Oxford Viromics, NDM, University of Oxford; Oxford University Hospitals; Basingstoke and North Hampshire Hospital",COVID-19 Genomics UK (COG-UK) Consortium,Tanya Golubchik et al
EPI_ISL_448471,"Oxford Viromics, NDM, University of Oxford; Oxford University Hospitals; Basingstoke and North Hampshire Hospital",COVID-19 Genomics UK (COG-UK) Consortium,Tanya Golubchik et al
EPI_ISL_448472,"Oxford Viromics, NDM, University of Oxford; Oxford University Hospitals; Basingstoke and North Hampshire Hospital",COVID-19 Genomics UK (COG-UK) Consortium,Tanya Golubchik et al
EPI_ISL_448473,"Oxford Viromics, NDM, University of Oxford; Oxford University Hospitals; Basingstoke and North Hampshire Hospital",COVID-19 Genomics UK (COG-UK) Consortium,Tanya Golubchik et al
EPI_ISL_448475,"Oxford Viromics, NDM, University of Oxford; Oxford University Hospitals; Basingstoke and North Hampshire Hospital",COVID-19 Genomics UK (COG-UK) Consortium,Tanya Golubchik et al
EPI_ISL_448476,"Oxford Viromics, NDM, University of Oxford; Oxford University Hospitals; Basingstoke and North Hampshire Hospital",COVID-19 Genomics UK (COG-UK) Consortium,Tanya Golubchik et al
EPI_ISL_448477,"Oxford Viromics, NDM, University of Oxford; Oxford University Hospitals; Basingstoke and North Hampshire Hospital",COVID-19 Genomics UK (COG-UK) Consortium,Tanya Golubchik et al
EPI_ISL_448478,"Oxford Viromics, NDM, University of Oxford; Oxford University Hospitals; Basingstoke and North Hampshire Hospital",COVID-19 Genomics UK (COG-UK) Consortium,Tanya Golubchik et al
EPI_ISL_448479,"Oxford Viromics, NDM, University of Oxford; Oxford University Hospitals; Basingstoke and North Hampshire Hospital",COVID-19 Genomics UK (COG-UK) Consortium,Tanya Golubchik et al
EPI_ISL_448480,"Oxford Viromics, NDM, University of Oxford; Oxford University Hospitals; Basingstoke and North Hampshire Hospital",COVID-19 Genomics UK (COG-UK) Consortium,Tanya Golubchik et al
EPI_ISL_448481,"Oxford Viromics, NDM, University of Oxford; Oxford University Hospitals; Basingstoke and North Hampshire Hospital",COVID-19 Genomics UK (COG-UK) Consortium,Tanya Golubchik et al
EPI_ISL_448482,"Oxford Viromics, NDM, University of Oxford; Oxford University Hospitals; Basingstoke and North Hampshire Hospital",COVID-19 Genomics UK (COG-UK) Consortium,Tanya Golubchik et al
EPI_ISL_448483,"Oxford Viromics, NDM, University of Oxford; Oxford University Hospitals; Basingstoke and North Hampshire Hospital",COVID-19 Genomics UK (COG-UK) Consortium,Tanya Golubchik et al
EPI_ISL_448484,"Oxford Viromics, NDM, University of Oxford; Oxford University Hospitals; Basingstoke and North Hampshire Hospital",COVID-19 Genomics UK (COG-UK) Consortium,Tanya Golubchik et al
EPI_ISL_448485,"Oxford Viromics, NDM, University of Oxford; Oxford University Hospitals; Basingstoke and North Hampshire Hospital",COVID-19 Genomics UK (COG-UK) Consortium,Tanya Golubchik et al
EPI_ISL_448486,"Oxford Viromics, NDM, University of Oxford; Oxford University Hospitals; Basingstoke and North Hampshire Hospital",COVID-19 Genomics UK (COG-UK) Consortium,Tanya Golubchik et al
EPI_ISL_448487,"Oxford Viromics, NDM, University of Oxford; Oxford University Hospitals; Basingstoke and North Hampshire Hospital",COVID-19 Genomics UK (COG-UK) Consortium,Tanya Golubchik et al
EPI_ISL_448488,"Oxford Viromics, NDM, University of Oxford; Oxford University Hospitals; Basingstoke and North Hampshire Hospital",COVID-19 Genomics UK (COG-UK) Consortium,Tanya Golubchik et al
EPI_ISL_448489,"Oxford Viromics, NDM, University of Oxford; Oxford University Hospitals; Basingstoke and North Hampshire Hospital",COVID-19 Genomics UK (COG-UK) Consortium,Tanya Golubchik et al
EPI_ISL_448490,"Oxford Viromics, NDM, University of Oxford; Oxford University Hospitals; Basingstoke and North Hampshire Hospital",COVID-19 Genomics UK (COG-UK) Consortium,Tanya Golubchik et al
EPI_ISL_448491,"Oxford Viromics, NDM, University of Oxford; Oxford University Hospitals; Basingstoke and North Hampshire Hospital",COVID-19 Genomics UK (COG-UK) Consortium,Tanya Golubchik et al
EPI_ISL_448492,"Oxford Viromics, NDM, University of Oxford; Oxford University Hospitals; Basingstoke and North Hampshire Hospital",COVID-19 Genomics UK (COG-UK) Consortium,Tanya Golubchik et al
EPI_ISL_448493,"Oxford Viromics, NDM, University of Oxford; Oxford University Hospitals; Basingstoke and North Hampshire Hospital",COVID-19 Genomics UK (COG-UK) Consortium,Tanya Golubchik et al
EPI_ISL_448494,"Oxford Viromics, NDM, University of Oxford; Oxford University Hospitals; Basingstoke and North Hampshire Hospital",COVID-19 Genomics UK (COG-UK) Consortium,Tanya Golubchik et al
EPI_ISL_448495,"Oxford Viromics, NDM, University of Oxford; Oxford University Hospitals; Basingstoke and North Hampshire Hospital",COVID-19 Genomics UK (COG-UK) Consortium,Tanya Golubchik et al
EPI_ISL_448496,"Oxford Viromics, NDM, University of Oxford; Oxford University Hospitals; Basingstoke and North Hampshire Hospital",COVID-19 Genomics UK (COG-UK) Consortium,Tanya Golubchik et al
EPI_ISL_448497,"Oxford Viromics, NDM, University of Oxford; Oxford University Hospitals; Basingstoke and North Hampshire Hospital",COVID-19 Genomics UK (COG-UK) Consortium,Tanya Golubchik et al
EPI_ISL_448498,"Oxford Viromics, NDM, University of Oxford; Oxford University Hospitals; Basingstoke and North Hampshire Hospital",COVID-19 Genomics UK (COG-UK) Consortium,Tanya Golubchik et al
EPI_ISL_448499,"Oxford Viromics, NDM, University of Oxford; Oxford University Hospitals; Basingstoke and North Hampshire Hospital",COVID-19 Genomics UK (COG-UK) Consortium,Tanya Golubchik et al
EPI_ISL_448500,"Oxford Viromics, NDM, University of Oxford; Oxford University Hospitals; Basingstoke and North Hampshire Hospital",COVID-19 Genomics UK (COG-UK) Consortium,Tanya Golubchik et al
EPI_ISL_448501,"Oxford Viromics, NDM, University of Oxford; Oxford University Hospitals; Basingstoke and North Hampshire Hospital",COVID-19 Genomics UK (COG-UK) Consortium,Tanya Golubchik et al
EPI_ISL_448502,"Oxford Viromics, NDM, University of Oxford; Oxford University Hospitals; Basingstoke and North Hampshire Hospital",COVID-19 Genomics UK (COG-UK) Consortium,Tanya Golubchik et al
EPI_ISL_448503,"Oxford Viromics, NDM, University of Oxford; Oxford University Hospitals; Basingstoke and North Hampshire Hospital",COVID-19 Genomics UK (COG-UK) Consortium,Tanya Golubchik et al
EPI_ISL_448504,"Oxford Viromics, NDM, University of Oxford; Oxford University Hospitals; Basingstoke and North Hampshire Hospital",COVID-19 Genomics UK (COG-UK) Consortium,Tanya Golubchik et al
EPI_ISL_448505,"Oxford Viromics, NDM, University of Oxford; Oxford University Hospitals; Basingstoke and North Hampshire Hospital",COVID-19 Genomics UK (COG-UK) Consortium,Tanya Golubchik et al
EPI_ISL_448506,"Oxford Viromics, NDM, University of Oxford; Oxford University Hospitals; Basingstoke and North Hampshire Hospital",COVID-19 Genomics UK (COG-UK) Consortium,Tanya Golubchik et al
EPI_ISL_448507,"Oxford Viromics, NDM, University of Oxford; Oxford University Hospitals; Basingstoke and North Hampshire Hospital",COVID-19 Genomics UK (COG-UK) Consortium,Tanya Golubchik et al
EPI_ISL_448508,"Oxford Viromics, NDM, University of Oxford; Oxford University Hospitals; Basingstoke and North Hampshire Hospital",COVID-19 Genomics UK (COG-UK) Consortium,Tanya Golubchik et al
EPI_ISL_448510,"Oxford Viromics, NDM, University of Oxford; Oxford University Hospitals; Basingstoke and North Hampshire Hospital",COVID-19 Genomics UK (COG-UK) Consortium,Tanya Golubchik et al
EPI_ISL_448511,"Oxford Viromics, NDM, University of Oxford; Oxford University Hospitals; Basingstoke and North Hampshire Hospital",COVID-19 Genomics UK (COG-UK) Consortium,Tanya Golubchik et al
EPI_ISL_448512,"Oxford Viromics, NDM, University of Oxford; Oxford University Hospitals; Basingstoke and North Hampshire Hospital",COVID-19 Genomics UK (COG-UK) Consortium,Tanya Golubchik et al
EPI_ISL_448513,"Oxford Viromics, NDM, University of Oxford; Oxford University Hospitals; Basingstoke and North Hampshire Hospital",COVID-19 Genomics UK (COG-UK) Consortium,Tanya Golubchik et al
EPI_ISL_448514,"Oxford Viromics, NDM, University of Oxford; Oxford University Hospitals; Basingstoke and North Hampshire Hospital",COVID-19 Genomics UK (COG-UK) Consortium,Tanya Golubchik et al
EPI_ISL_448515,"Oxford Viromics, NDM, University of Oxford; Oxford University Hospitals; Basingstoke and North Hampshire Hospital",COVID-19 Genomics UK (COG-UK) Consortium,Tanya Golubchik et al
EPI_ISL_448516,"Oxford Viromics, NDM, University of Oxford; Oxford University Hospitals; Basingstoke and North Hampshire Hospital",COVID-19 Genomics UK (COG-UK) Consortium,Tanya Golubchik et al
EPI_ISL_448517,"Oxford Viromics, NDM, University of Oxford; Oxford University Hospitals; Basingstoke and North Hampshire Hospital",COVID-19 Genomics UK (COG-UK) Consortium,Tanya Golubchik et al
EPI_ISL_448518,"Oxford Viromics, NDM, University of Oxford; Oxford University Hospitals; Basingstoke and North Hampshire Hospital",COVID-19 Genomics UK (COG-UK) Consortium,Tanya Golubchik et al
EPI_ISL_448519,"Oxford Viromics, NDM, University of Oxford; Oxford University Hospitals; Basingstoke and North Hampshire Hospital",COVID-19 Genomics UK (COG-UK) Consortium,Tanya Golubchik et al
EPI_ISL_448520,"Oxford Viromics, NDM, University of Oxford; Oxford University Hospitals; Basingstoke and North Hampshire Hospital",COVID-19 Genomics UK (COG-UK) Consortium,Tanya Golubchik et al
EPI_ISL_448521,"Oxford Viromics, NDM, University of Oxford; Oxford University Hospitals; Basingstoke and North Hampshire Hospital",COVID-19 Genomics UK (COG-UK) Consortium,Tanya Golubchik et al
EPI_ISL_448522,"Oxford Viromics, NDM, University of Oxford; Oxford University Hospitals; Basingstoke and North Hampshire Hospital",COVID-19 Genomics UK (COG-UK) Consortium,Tanya Golubchik et al
EPI_ISL_448523,"Oxford Viromics, NDM, University of Oxford; Oxford University Hospitals; Basingstoke and North Hampshire Hospital",COVID-19 Genomics UK (COG-UK) Consortium,Tanya Golubchik et al
EPI_ISL_448525,"Oxford Viromics, NDM, University of Oxford; Oxford University Hospitals; Basingstoke and North Hampshire Hospital",COVID-19 Genomics UK (COG-UK) Consortium,Tanya Golubchik et al
EPI_ISL_448526,"Oxford Viromics, NDM, University of Oxford; Oxford University Hospitals; Basingstoke and North Hampshire Hospital",COVID-19 Genomics UK (COG-UK) Consortium,Tanya Golubchik et al
EPI_ISL_448527,"Oxford Viromics, NDM, University of Oxford; Oxford University Hospitals; Basingstoke and North Hampshire Hospital",COVID-19 Genomics UK (COG-UK) Consortium,Tanya Golubchik et al
EPI_ISL_448528,"Oxford Viromics, NDM, University of Oxford; Oxford University Hospitals; Basingstoke and North Hampshire Hospital",COVID-19 Genomics UK (COG-UK) Consortium,Tanya Golubchik et al
EPI_ISL_448529,"Oxford Viromics, NDM, University of Oxford; Oxford University Hospitals; Basingstoke and North Hampshire Hospital",COVID-19 Genomics UK (COG-UK) Consortium,Tanya Golubchik et al
EPI_ISL_448530,"Oxford Viromics, NDM, University of Oxford; Oxford University Hospitals; Basingstoke and North Hampshire Hospital",COVID-19 Genomics UK (COG-UK) Consortium,Tanya Golubchik et al
EPI_ISL_448531,"Oxford Viromics, NDM, University of Oxford; Oxford University Hospitals; Basingstoke and North Hampshire Hospital",COVID-19 Genomics UK (COG-UK) Consortium,Tanya Golubchik et al
EPI_ISL_448532,"Oxford Viromics, NDM, University of Oxford; Oxford University Hospitals; Basingstoke and North Hampshire Hospital",COVID-19 Genomics UK (COG-UK) Consortium,Tanya Golubchik et al
EPI_ISL_448533,"Oxford Viromics, NDM, University of Oxford; Oxford University Hospitals; Basingstoke and North Hampshire Hospital",COVID-19 Genomics UK (COG-UK) Consortium,Tanya Golubchik et al
EPI_ISL_448534,"Oxford Viromics, NDM, University of Oxford; Oxford University Hospitals; Basingstoke and North Hampshire Hospital",COVID-19 Genomics UK (COG-UK) Consortium,Tanya Golubchik et al
EPI_ISL_448535,"Oxford Viromics, NDM, University of Oxford; Oxford University Hospitals; Basingstoke and North Hampshire Hospital",COVID-19 Genomics UK (COG-UK) Consortium,Tanya Golubchik et al
EPI_ISL_448536,"Oxford Viromics, NDM, University of Oxford; Oxford University Hospitals; Basingstoke and North Hampshire Hospital",COVID-19 Genomics UK (COG-UK) Consortium,Tanya Golubchik et al
EPI_ISL_448537,"Oxford Viromics, NDM, University of Oxford; Oxford University Hospitals; Basingstoke and North Hampshire Hospital",COVID-19 Genomics UK (COG-UK) Consortium,Tanya Golubchik et al
EPI_ISL_448538,"Oxford Viromics, NDM, University of Oxford; Oxford University Hospitals; Basingstoke and North Hampshire Hospital",COVID-19 Genomics UK (COG-UK) Consortium,Tanya Golubchik et al
EPI_ISL_448539,"Oxford Viromics, NDM, University of Oxford; Oxford University Hospitals; Basingstoke and North Hampshire Hospital",COVID-19 Genomics UK (COG-UK) Consortium,Tanya Golubchik et al
EPI_ISL_448540,"Oxford Viromics, NDM, University of Oxford; Oxford University Hospitals; Basingstoke and North Hampshire Hospital",COVID-19 Genomics UK (COG-UK) Consortium,Tanya Golubchik et al
EPI_ISL_448541,"Oxford Viromics, NDM, University of Oxford; Oxford University Hospitals; Basingstoke and North Hampshire Hospital",COVID-19 Genomics UK (COG-UK) Consortium,Tanya Golubchik et al
EPI_ISL_448542,"Oxford Viromics, NDM, University of Oxford; Oxford University Hospitals; Basingstoke and North Hampshire Hospital",COVID-19 Genomics UK (COG-UK) Consortium,Tanya Golubchik et al
EPI_ISL_448543,"Oxford Viromics, NDM, University of Oxford; Oxford University Hospitals; Basingstoke and North Hampshire Hospital",COVID-19 Genomics UK (COG-UK) Consortium,Tanya Golubchik et al
EPI_ISL_448545,"Oxford Viromics, NDM, University of Oxford; Oxford University Hospitals; Basingstoke and North Hampshire Hospital",COVID-19 Genomics UK (COG-UK) Consortium,Tanya Golubchik et al
EPI_ISL_448546,"Oxford Viromics, NDM, University of Oxford; Oxford University Hospitals; Basingstoke and North Hampshire Hospital",COVID-19 Genomics UK (COG-UK) Consortium,Tanya Golubchik et al
EPI_ISL_448547,"Oxford Viromics, NDM, University of Oxford; Oxford University Hospitals; Basingstoke and North Hampshire Hospital",COVID-19 Genomics UK (COG-UK) Consortium,Tanya Golubchik et al
EPI_ISL_448548,"Oxford Viromics, NDM, University of Oxford; Oxford University Hospitals; Basingstoke and North Hampshire Hospital",COVID-19 Genomics UK (COG-UK) Consortium,Tanya Golubchik et al
EPI_ISL_448549,"Oxford Viromics, NDM, University of Oxford; Oxford University Hospitals; Basingstoke and North Hampshire Hospital",COVID-19 Genomics UK (COG-UK) Consortium,Tanya Golubchik et al
EPI_ISL_448550,"Oxford Viromics, NDM, University of Oxford; Oxford University Hospitals; Basingstoke and North Hampshire Hospital",COVID-19 Genomics UK (COG-UK) Consortium,Tanya Golubchik et al
EPI_ISL_448551,"Oxford Viromics, NDM, University of Oxford; Oxford University Hospitals; Basingstoke and North Hampshire Hospital",COVID-19 Genomics UK (COG-UK) Consortium,Tanya Golubchik et al
EPI_ISL_448552,"Oxford Viromics, NDM, University of Oxford; Oxford University Hospitals; Basingstoke and North Hampshire Hospital",COVID-19 Genomics UK (COG-UK) Consortium,Tanya Golubchik et al
EPI_ISL_448553,"Oxford Viromics, NDM, University of Oxford; Oxford University Hospitals; Basingstoke and North Hampshire Hospital",COVID-19 Genomics UK (COG-UK) Consortium,Tanya Golubchik et al
EPI_ISL_448555,"Oxford Viromics, NDM, University of Oxford; Oxford University Hospitals; Basingstoke and North Hampshire Hospital",COVID-19 Genomics UK (COG-UK) Consortium,Tanya Golubchik et al
EPI_ISL_448556,"Oxford Viromics, NDM, University of Oxford; Oxford University Hospitals; Basingstoke and North Hampshire Hospital",COVID-19 Genomics UK (COG-UK) Consortium,Tanya Golubchik et al
EPI_ISL_448557,"Oxford Viromics, NDM, University of Oxford; Oxford University Hospitals; Basingstoke and North Hampshire Hospital",COVID-19 Genomics UK (COG-UK) Consortium,Tanya Golubchik et al
EPI_ISL_448559,"Oxford Viromics, NDM, University of Oxford; Oxford University Hospitals; Basingstoke and North Hampshire Hospital",COVID-19 Genomics UK (COG-UK) Consortium,Tanya Golubchik et al
EPI_ISL_448560,"Oxford Viromics, NDM, University of Oxford; Oxford University Hospitals; Basingstoke and North Hampshire Hospital",COVID-19 Genomics UK (COG-UK) Consortium,Tanya Golubchik et al
EPI_ISL_448561,"Oxford Viromics, NDM, University of Oxford; Oxford University Hospitals; Basingstoke and North Hampshire Hospital",COVID-19 Genomics UK (COG-UK) Consortium,Tanya Golubchik et al
EPI_ISL_448564,"Oxford Viromics, NDM, University of Oxford; Oxford University Hospitals; Basingstoke and North Hampshire Hospital",COVID-19 Genomics UK (COG-UK) Consortium,Tanya Golubchik et al
EPI_ISL_448565,"Oxford Viromics, NDM, University of Oxford; Oxford University Hospitals; Basingstoke and North Hampshire Hospital",COVID-19 Genomics UK (COG-UK) Consortium,Tanya Golubchik et al
EPI_ISL_448566,"Oxford Viromics, NDM, University of Oxford; Oxford University Hospitals; Basingstoke and North Hampshire Hospital",COVID-19 Genomics UK (COG-UK) Consortium,Tanya Golubchik et al
EPI_ISL_448567,"Oxford Viromics, NDM, University of Oxford; Oxford University Hospitals; Basingstoke and North Hampshire Hospital",COVID-19 Genomics UK (COG-UK) Consortium,Tanya Golubchik et al
EPI_ISL_448568,"Oxford Viromics, NDM, University of Oxford; Oxford University Hospitals; Basingstoke and North Hampshire Hospital",COVID-19 Genomics UK (COG-UK) Consortium,Tanya Golubchik et al
EPI_ISL_448569,"Oxford Viromics, NDM, University of Oxford; Oxford University Hospitals; Basingstoke and North Hampshire Hospital",COVID-19 Genomics UK (COG-UK) Consortium,Tanya Golubchik et al
EPI_ISL_448570,"Oxford Viromics, NDM, University of Oxford; Oxford University Hospitals; Basingstoke and North Hampshire Hospital",COVID-19 Genomics UK (COG-UK) Consortium,Tanya Golubchik et al
EPI_ISL_448572,"Oxford Viromics, NDM, University of Oxford; Oxford University Hospitals; Basingstoke and North Hampshire Hospital",COVID-19 Genomics UK (COG-UK) Consortium,Tanya Golubchik et al
EPI_ISL_448573,"Oxford Viromics, NDM, University of Oxford; Oxford University Hospitals; Basingstoke and North Hampshire Hospital",COVID-19 Genomics UK (COG-UK) Consortium,Tanya Golubchik et al
EPI_ISL_448574,"Oxford Viromics, NDM, University of Oxford; Oxford University Hospitals; Basingstoke and North Hampshire Hospital",COVID-19 Genomics UK (COG-UK) Consortium,Tanya Golubchik et al
EPI_ISL_448575,"Oxford Viromics, NDM, University of Oxford; Oxford University Hospitals; Basingstoke and North Hampshire Hospital",COVID-19 Genomics UK (COG-UK) Consortium,Tanya Golubchik et al
EPI_ISL_448576,"Oxford Viromics, NDM, University of Oxford; Oxford University Hospitals; Basingstoke and North Hampshire Hospital",COVID-19 Genomics UK (COG-UK) Consortium,Tanya Golubchik et al
EPI_ISL_448577,"Oxford Viromics, NDM, University of Oxford; Oxford University Hospitals; Basingstoke and North Hampshire Hospital",COVID-19 Genomics UK (COG-UK) Consortium,Tanya Golubchik et al
EPI_ISL_448579,"Oxford Viromics, NDM, University of Oxford; Oxford University Hospitals; Basingstoke and North Hampshire Hospital",COVID-19 Genomics UK (COG-UK) Consortium,Tanya Golubchik et al
EPI_ISL_448580,"Oxford Viromics, NDM, University of Oxford; Oxford University Hospitals; Basingstoke and North Hampshire Hospital",COVID-19 Genomics UK (COG-UK) Consortium,Tanya Golubchik et al
EPI_ISL_448581,"Oxford Viromics, NDM, University of Oxford; Oxford University Hospitals; Basingstoke and North Hampshire Hospital",COVID-19 Genomics UK (COG-UK) Consortium,Tanya Golubchik et al
EPI_ISL_448582,"Oxford Viromics, NDM, University of Oxford; Oxford University Hospitals; Basingstoke and North Hampshire Hospital",COVID-19 Genomics UK (COG-UK) Consortium,Tanya Golubchik et al
EPI_ISL_448583,"Oxford Viromics, NDM, University of Oxford; Oxford University Hospitals; Basingstoke and North Hampshire Hospital",COVID-19 Genomics UK (COG-UK) Consortium,Tanya Golubchik et al
EPI_ISL_448584,"Oxford Viromics, NDM, University of Oxford; Oxford University Hospitals; Basingstoke and North Hampshire Hospital",COVID-19 Genomics UK (COG-UK) Consortium,Tanya Golubchik et al
EPI_ISL_448585,"Oxford Viromics, NDM, University of Oxford; Oxford University Hospitals; Basingstoke and North Hampshire Hospital",COVID-19 Genomics UK (COG-UK) Consortium,Tanya Golubchik et al
EPI_ISL_448587,"Oxford Viromics, NDM, University of Oxford; Oxford University Hospitals; Basingstoke and North Hampshire Hospital",COVID-19 Genomics UK (COG-UK) Consortium,Tanya Golubchik et al
EPI_ISL_448589,"Oxford Viromics, NDM, University of Oxford; Oxford University Hospitals; Basingstoke and North Hampshire Hospital",COVID-19 Genomics UK (COG-UK) Consortium,Tanya Golubchik et al
EPI_ISL_448590,"Oxford Viromics, NDM, University of Oxford; Oxford University Hospitals; Basingstoke and North Hampshire Hospital",COVID-19 Genomics UK (COG-UK) Consortium,Tanya Golubchik et al
EPI_ISL_448591,"Oxford Viromics, NDM, University of Oxford; Oxford University Hospitals; Basingstoke and North Hampshire Hospital",COVID-19 Genomics UK (COG-UK) Consortium,Tanya Golubchik et al
EPI_ISL_448592,"Oxford Viromics, NDM, University of Oxford; Oxford University Hospitals; Basingstoke and North Hampshire Hospital",COVID-19 Genomics UK (COG-UK) Consortium,Tanya Golubchik et al
EPI_ISL_448593,"Oxford Viromics, NDM, University of Oxford; Oxford University Hospitals; Basingstoke and North Hampshire Hospital",COVID-19 Genomics UK (COG-UK) Consortium,Tanya Golubchik et al
EPI_ISL_448594,"Oxford Viromics, NDM, University of Oxford; Oxford University Hospitals; Basingstoke and North Hampshire Hospital",COVID-19 Genomics UK (COG-UK) Consortium,Tanya Golubchik et al
EPI_ISL_448595,"Oxford Viromics, NDM, University of Oxford; Oxford University Hospitals; Basingstoke and North Hampshire Hospital",COVID-19 Genomics UK (COG-UK) Consortium,Tanya Golubchik et al
EPI_ISL_448596,"Oxford Viromics, NDM, University of Oxford; Oxford University Hospitals; Basingstoke and North Hampshire Hospital",COVID-19 Genomics UK (COG-UK) Consortium,Tanya Golubchik et al
EPI_ISL_448597,"Oxford Viromics, NDM, University of Oxford; Oxford University Hospitals; Basingstoke and North Hampshire Hospital",COVID-19 Genomics UK (COG-UK) Consortium,Tanya Golubchik et al
EPI_ISL_448598,"Oxford Viromics, NDM, University of Oxford; Oxford University Hospitals; Basingstoke and North Hampshire Hospital",COVID-19 Genomics UK (COG-UK) Consortium,Tanya Golubchik et al
EPI_ISL_448599,"Oxford Viromics, NDM, University of Oxford; Oxford University Hospitals; Basingstoke and North Hampshire Hospital",COVID-19 Genomics UK (COG-UK) Consortium,Tanya Golubchik et al
EPI_ISL_448600,"Oxford Viromics, NDM, University of Oxford; Oxford University Hospitals; Basingstoke and North Hampshire Hospital",COVID-19 Genomics UK (COG-UK) Consortium,Tanya Golubchik et al
EPI_ISL_448601,"Oxford Viromics, NDM, University of Oxford; Oxford University Hospitals; Basingstoke and North Hampshire Hospital",COVID-19 Genomics UK (COG-UK) Consortium,Tanya Golubchik et al
EPI_ISL_448602,"Oxford Viromics, NDM, University of Oxford; Oxford University Hospitals; Basingstoke and North Hampshire Hospital",COVID-19 Genomics UK (COG-UK) Consortium,Tanya Golubchik et al
EPI_ISL_448603,"Oxford Viromics, NDM, University of Oxford; Oxford University Hospitals; Basingstoke and North Hampshire Hospital",COVID-19 Genomics UK (COG-UK) Consortium,Tanya Golubchik et al
EPI_ISL_448604,"Oxford Viromics, NDM, University of Oxford; Oxford University Hospitals; Basingstoke and North Hampshire Hospital",COVID-19 Genomics UK (COG-UK) Consortium,Tanya Golubchik et al
EPI_ISL_448605,"Oxford Viromics, NDM, University of Oxford; Oxford University Hospitals; Basingstoke and North Hampshire Hospital",COVID-19 Genomics UK (COG-UK) Consortium,Tanya Golubchik et al
EPI_ISL_448606,"Oxford Viromics, NDM, University of Oxford; Oxford University Hospitals; Basingstoke and North Hampshire Hospital",COVID-19 Genomics UK (COG-UK) Consortium,Tanya Golubchik et al
EPI_ISL_448607,"Oxford Viromics, NDM, University of Oxford; Oxford University Hospitals; Basingstoke and North Hampshire Hospital",COVID-19 Genomics UK (COG-UK) Consortium,Tanya Golubchik et al
EPI_ISL_448608,"Oxford Viromics, NDM, University of Oxford; Oxford University Hospitals; Basingstoke and North Hampshire Hospital",COVID-19 Genomics UK (COG-UK) Consortium,Tanya Golubchik et al
EPI_ISL_448610,"Oxford Viromics, NDM, University of Oxford; Oxford University Hospitals; Basingstoke and North Hampshire Hospital",COVID-19 Genomics UK (COG-UK) Consortium,Tanya Golubchik et al
EPI_ISL_448611,"Oxford Viromics, NDM, University of Oxford; Oxford University Hospitals; Basingstoke and North Hampshire Hospital",COVID-19 Genomics UK (COG-UK) Consortium,Tanya Golubchik et al
EPI_ISL_448612,"Oxford Viromics, NDM, University of Oxford; Oxford University Hospitals; Basingstoke and North Hampshire Hospital",COVID-19 Genomics UK (COG-UK) Consortium,Tanya Golubchik et al
EPI_ISL_448613,"Oxford Viromics, NDM, University of Oxford; Oxford University Hospitals; Basingstoke and North Hampshire Hospital",COVID-19 Genomics UK (COG-UK) Consortium,Tanya Golubchik et al
EPI_ISL_448614,"Oxford Viromics, NDM, University of Oxford; Oxford University Hospitals; Basingstoke and North Hampshire Hospital",COVID-19 Genomics UK (COG-UK) Consortium,Tanya Golubchik et al
EPI_ISL_448616,"Oxford Viromics, NDM, University of Oxford; Oxford University Hospitals; Basingstoke and North Hampshire Hospital",COVID-19 Genomics UK (COG-UK) Consortium,Tanya Golubchik et al
EPI_ISL_448617,"Oxford Viromics, NDM, University of Oxford; Oxford University Hospitals; Basingstoke and North Hampshire Hospital",COVID-19 Genomics UK (COG-UK) Consortium,Tanya Golubchik et al
EPI_ISL_448618,"Oxford Viromics, NDM, University of Oxford; Oxford University Hospitals; Basingstoke and North Hampshire Hospital",COVID-19 Genomics UK (COG-UK) Consortium,Tanya Golubchik et al
EPI_ISL_448619,"Oxford Viromics, NDM, University of Oxford; Oxford University Hospitals; Basingstoke and North Hampshire Hospital",COVID-19 Genomics UK (COG-UK) Consortium,Tanya Golubchik et al
EPI_ISL_448620,"Oxford Viromics, NDM, University of Oxford; Oxford University Hospitals; Basingstoke and North Hampshire Hospital",COVID-19 Genomics UK (COG-UK) Consortium,Tanya Golubchik et al
EPI_ISL_448621,"Oxford Viromics, NDM, University of Oxford; Oxford University Hospitals; Basingstoke and North Hampshire Hospital",COVID-19 Genomics UK (COG-UK) Consortium,Tanya Golubchik et al
EPI_ISL_448622,"Oxford Viromics, NDM, University of Oxford; Oxford University Hospitals; Basingstoke and North Hampshire Hospital",COVID-19 Genomics UK (COG-UK) Consortium,Tanya Golubchik et al
EPI_ISL_448623,"Oxford Viromics, NDM, University of Oxford; Oxford University Hospitals; Basingstoke and North Hampshire Hospital",COVID-19 Genomics UK (COG-UK) Consortium,Tanya Golubchik et al
EPI_ISL_448624,"Oxford Viromics, NDM, University of Oxford; Oxford University Hospitals; Basingstoke and North Hampshire Hospital",COVID-19 Genomics UK (COG-UK) Consortium,Tanya Golubchik et al
EPI_ISL_448625,"Oxford Viromics, NDM, University of Oxford; Oxford University Hospitals; Basingstoke and North Hampshire Hospital",COVID-19 Genomics UK (COG-UK) Consortium,Tanya Golubchik et al
EPI_ISL_448626,"Oxford Viromics, NDM, University of Oxford; Oxford University Hospitals; Basingstoke and North Hampshire Hospital",COVID-19 Genomics UK (COG-UK) Consortium,Tanya Golubchik et al
EPI_ISL_448627,"Oxford Viromics, NDM, University of Oxford; Oxford University Hospitals; Basingstoke and North Hampshire Hospital",COVID-19 Genomics UK (COG-UK) Consortium,Tanya Golubchik et al
EPI_ISL_448628,"Oxford Viromics, NDM, University of Oxford; Oxford University Hospitals; Basingstoke and North Hampshire Hospital",COVID-19 Genomics UK (COG-UK) Consortium,Tanya Golubchik et al
EPI_ISL_448629,"Oxford Viromics, NDM, University of Oxford; Oxford University Hospitals; Basingstoke and North Hampshire Hospital",COVID-19 Genomics UK (COG-UK) Consortium,Tanya Golubchik et al
EPI_ISL_448630,"Oxford Viromics, NDM, University of Oxford; Oxford University Hospitals; Basingstoke and North Hampshire Hospital",COVID-19 Genomics UK (COG-UK) Consortium,Tanya Golubchik et al
EPI_ISL_448631,"Oxford Viromics, NDM, University of Oxford; Oxford University Hospitals; Basingstoke and North Hampshire Hospital",COVID-19 Genomics UK (COG-UK) Consortium,Tanya Golubchik et al
EPI_ISL_448632,"Oxford Viromics, NDM, University of Oxford; Oxford University Hospitals; Basingstoke and North Hampshire Hospital",COVID-19 Genomics UK (COG-UK) Consortium,Tanya Golubchik et al
EPI_ISL_448633,"Oxford Viromics, NDM, University of Oxford; Oxford University Hospitals; Basingstoke and North Hampshire Hospital",COVID-19 Genomics UK (COG-UK) Consortium,Tanya Golubchik et al
EPI_ISL_448634,"Oxford Viromics, NDM, University of Oxford; Oxford University Hospitals; Basingstoke and North Hampshire Hospital",COVID-19 Genomics UK (COG-UK) Consortium,Tanya Golubchik et al
EPI_ISL_448635,"Oxford Viromics, NDM, University of Oxford; Oxford University Hospitals; Basingstoke and North Hampshire Hospital",COVID-19 Genomics UK (COG-UK) Consortium,Tanya Golubchik et al
EPI_ISL_448636,"Oxford Viromics, NDM, University of Oxford; Oxford University Hospitals; Basingstoke and North Hampshire Hospital",COVID-19 Genomics UK (COG-UK) Consortium,Tanya Golubchik et al
EPI_ISL_448637,"Oxford Viromics, NDM, University of Oxford; Oxford University Hospitals; Basingstoke and North Hampshire Hospital",COVID-19 Genomics UK (COG-UK) Consortium,Tanya Golubchik et al
EPI_ISL_448638,"Oxford Viromics, NDM, University of Oxford; Oxford University Hospitals; Basingstoke and North Hampshire Hospital",COVID-19 Genomics UK (COG-UK) Consortium,Tanya Golubchik et al
EPI_ISL_448639,"Oxford Viromics, NDM, University of Oxford; Oxford University Hospitals; Basingstoke and North Hampshire Hospital",COVID-19 Genomics UK (COG-UK) Consortium,Tanya Golubchik et al
EPI_ISL_448640,"Oxford Viromics, NDM, University of Oxford; Oxford University Hospitals; Basingstoke and North Hampshire Hospital",COVID-19 Genomics UK (COG-UK) Consortium,Tanya Golubchik et al
EPI_ISL_448641,"Oxford Viromics, NDM, University of Oxford; Oxford University Hospitals; Basingstoke and North Hampshire Hospital",COVID-19 Genomics UK (COG-UK) Consortium,Tanya Golubchik et al
EPI_ISL_448642,"Oxford Viromics, NDM, University of Oxford; Oxford University Hospitals; Basingstoke and North Hampshire Hospital",COVID-19 Genomics UK (COG-UK) Consortium,Tanya Golubchik et al
EPI_ISL_448643,"Oxford Viromics, NDM, University of Oxford; Oxford University Hospitals; Basingstoke and North Hampshire Hospital",COVID-19 Genomics UK (COG-UK) Consortium,Tanya Golubchik et al
EPI_ISL_448644,"Oxford Viromics, NDM, University of Oxford; Oxford University Hospitals; Basingstoke and North Hampshire Hospital",COVID-19 Genomics UK (COG-UK) Consortium,Tanya Golubchik et al
EPI_ISL_448645,"Oxford Viromics, NDM, University of Oxford; Oxford University Hospitals; Basingstoke and North Hampshire Hospital",COVID-19 Genomics UK (COG-UK) Consortium,Tanya Golubchik et al
EPI_ISL_448646,"Oxford Viromics, NDM, University of Oxford; Oxford University Hospitals; Basingstoke and North Hampshire Hospital",COVID-19 Genomics UK (COG-UK) Consortium,Tanya Golubchik et al
EPI_ISL_448648,"Oxford Viromics, NDM, University of Oxford; Oxford University Hospitals; Basingstoke and North Hampshire Hospital",COVID-19 Genomics UK (COG-UK) Consortium,Tanya Golubchik et al
EPI_ISL_448649,"Oxford Viromics, NDM, University of Oxford; Oxford University Hospitals; Basingstoke and North Hampshire Hospital",COVID-19 Genomics UK (COG-UK) Consortium,Tanya Golubchik et al
EPI_ISL_448650,"Oxford Viromics, NDM, University of Oxford; Oxford University Hospitals; Basingstoke and North Hampshire Hospital",COVID-19 Genomics UK (COG-UK) Consortium,Tanya Golubchik et al
EPI_ISL_448651,"Oxford Viromics, NDM, University of Oxford; Oxford University Hospitals; Basingstoke and North Hampshire Hospital",COVID-19 Genomics UK (COG-UK) Consortium,Tanya Golubchik et al
EPI_ISL_448652,"Oxford Viromics, NDM, University of Oxford; Oxford University Hospitals; Basingstoke and North Hampshire Hospital",COVID-19 Genomics UK (COG-UK) Consortium,Tanya Golubchik et al
EPI_ISL_448653,"Oxford Viromics, NDM, University of Oxford; Oxford University Hospitals; Basingstoke and North Hampshire Hospital",COVID-19 Genomics UK (COG-UK) Consortium,Tanya Golubchik et al
EPI_ISL_448654,"Oxford Viromics, NDM, University of Oxford; Oxford University Hospitals; Basingstoke and North Hampshire Hospital",COVID-19 Genomics UK (COG-UK) Consortium,Tanya Golubchik et al
EPI_ISL_448655,"Oxford Viromics, NDM, University of Oxford; Oxford University Hospitals; Basingstoke and North Hampshire Hospital",COVID-19 Genomics UK (COG-UK) Consortium,Tanya Golubchik et al
EPI_ISL_448656,"Oxford Viromics, NDM, University of Oxford; Oxford University Hospitals; Basingstoke and North Hampshire Hospital",COVID-19 Genomics UK (COG-UK) Consortium,Tanya Golubchik et al
EPI_ISL_448657,"Oxford Viromics, NDM, University of Oxford; Oxford University Hospitals; Basingstoke and North Hampshire Hospital",COVID-19 Genomics UK (COG-UK) Consortium,Tanya Golubchik et al
EPI_ISL_448658,"Oxford Viromics, NDM, University of Oxford; Oxford University Hospitals; Basingstoke and North Hampshire Hospital",COVID-19 Genomics UK (COG-UK) Consortium,Tanya Golubchik et al
EPI_ISL_448659,"Oxford Viromics, NDM, University of Oxford; Oxford University Hospitals; Basingstoke and North Hampshire Hospital",COVID-19 Genomics UK (COG-UK) Consortium,Tanya Golubchik et al
EPI_ISL_448660,"Oxford Viromics, NDM, University of Oxford; Oxford University Hospitals; Basingstoke and North Hampshire Hospital",COVID-19 Genomics UK (COG-UK) Consortium,Tanya Golubchik et al
EPI_ISL_448661,"Oxford Viromics, NDM, University of Oxford; Oxford University Hospitals; Basingstoke and North Hampshire Hospital",COVID-19 Genomics UK (COG-UK) Consortium,Tanya Golubchik et al
EPI_ISL_448662,"Oxford Viromics, NDM, University of Oxford; Oxford University Hospitals; Basingstoke and North Hampshire Hospital",COVID-19 Genomics UK (COG-UK) Consortium,Tanya Golubchik et al
EPI_ISL_448663,"Oxford Viromics, NDM, University of Oxford; Oxford University Hospitals; Basingstoke and North Hampshire Hospital",COVID-19 Genomics UK (COG-UK) Consortium,Tanya Golubchik et al
EPI_ISL_448664,"Oxford Viromics, NDM, University of Oxford; Oxford University Hospitals; Basingstoke and North Hampshire Hospital",COVID-19 Genomics UK (COG-UK) Consortium,Tanya Golubchik et al
EPI_ISL_448666,"Oxford Viromics, NDM, University of Oxford; Oxford University Hospitals; Basingstoke and North Hampshire Hospital",COVID-19 Genomics UK (COG-UK) Consortium,Tanya Golubchik et al
EPI_ISL_448667,"Oxford Viromics, NDM, University of Oxford; Oxford University Hospitals; Basingstoke and North Hampshire Hospital",COVID-19 Genomics UK (COG-UK) Consortium,Tanya Golubchik et al
EPI_ISL_448668,"Oxford Viromics, NDM, University of Oxford; Oxford University Hospitals; Basingstoke and North Hampshire Hospital",COVID-19 Genomics UK (COG-UK) Consortium,Tanya Golubchik et al
EPI_ISL_448669,"Oxford Viromics, NDM, University of Oxford; Oxford University Hospitals; Basingstoke and North Hampshire Hospital",COVID-19 Genomics UK (COG-UK) Consortium,Tanya Golubchik et al
EPI_ISL_448670,"Oxford Viromics, NDM, University of Oxford; Oxford University Hospitals; Basingstoke and North Hampshire Hospital",COVID-19 Genomics UK (COG-UK) Consortium,Tanya Golubchik et al
EPI_ISL_448671,"Oxford Viromics, NDM, University of Oxford; Oxford University Hospitals; Basingstoke and North Hampshire Hospital",COVID-19 Genomics UK (COG-UK) Consortium,Tanya Golubchik et al
EPI_ISL_448672,"Oxford Viromics, NDM, University of Oxford; Oxford University Hospitals; Basingstoke and North Hampshire Hospital",COVID-19 Genomics UK (COG-UK) Consortium,Tanya Golubchik et al
EPI_ISL_448673,"Oxford Viromics, NDM, University of Oxford; Oxford University Hospitals; Basingstoke and North Hampshire Hospital",COVID-19 Genomics UK (COG-UK) Consortium,Tanya Golubchik et al
EPI_ISL_448674,"Oxford Viromics, NDM, University of Oxford; Oxford University Hospitals; Basingstoke and North Hampshire Hospital",COVID-19 Genomics UK (COG-UK) Consortium,Tanya Golubchik et al
EPI_ISL_448675,"Oxford Viromics, NDM, University of Oxford; Oxford University Hospitals; Basingstoke and North Hampshire Hospital",COVID-19 Genomics UK (COG-UK) Consortium,Tanya Golubchik et al
EPI_ISL_448676,"Oxford Viromics, NDM, University of Oxford; Oxford University Hospitals; Basingstoke and North Hampshire Hospital",COVID-19 Genomics UK (COG-UK) Consortium,Tanya Golubchik et al
EPI_ISL_448677,"Oxford Viromics, NDM, University of Oxford; Oxford University Hospitals; Basingstoke and North Hampshire Hospital",COVID-19 Genomics UK (COG-UK) Consortium,Tanya Golubchik et al
EPI_ISL_448678,"Oxford Viromics, NDM, University of Oxford; Oxford University Hospitals; Basingstoke and North Hampshire Hospital",COVID-19 Genomics UK (COG-UK) Consortium,Tanya Golubchik et al
EPI_ISL_448679,"Oxford Viromics, NDM, University of Oxford; Oxford University Hospitals; Basingstoke and North Hampshire Hospital",COVID-19 Genomics UK (COG-UK) Consortium,Tanya Golubchik et al
EPI_ISL_448680,"Oxford Viromics, NDM, University of Oxford; Oxford University Hospitals; Basingstoke and North Hampshire Hospital",COVID-19 Genomics UK (COG-UK) Consortium,Tanya Golubchik et al
EPI_ISL_448681,"Oxford Viromics, NDM, University of Oxford; Oxford University Hospitals; Basingstoke and North Hampshire Hospital",COVID-19 Genomics UK (COG-UK) Consortium,Tanya Golubchik et al
EPI_ISL_448682,"Oxford Viromics, NDM, University of Oxford; Oxford University Hospitals; Basingstoke and North Hampshire Hospital",COVID-19 Genomics UK (COG-UK) Consortium,Tanya Golubchik et al
EPI_ISL_448683,"Oxford Viromics, NDM, University of Oxford; Oxford University Hospitals; Basingstoke and North Hampshire Hospital",COVID-19 Genomics UK (COG-UK) Consortium,Tanya Golubchik et al
EPI_ISL_448684,"Oxford Viromics, NDM, University of Oxford; Oxford University Hospitals; Basingstoke and North Hampshire Hospital",COVID-19 Genomics UK (COG-UK) Consortium,Tanya Golubchik et al
EPI_ISL_448685,"Oxford Viromics, NDM, University of Oxford; Oxford University Hospitals; Basingstoke and North Hampshire Hospital",COVID-19 Genomics UK (COG-UK) Consortium,Tanya Golubchik et al
EPI_ISL_448686,"Oxford Viromics, NDM, University of Oxford; Oxford University Hospitals; Basingstoke and North Hampshire Hospital",COVID-19 Genomics UK (COG-UK) Consortium,Tanya Golubchik et al
EPI_ISL_448687,"Oxford Viromics, NDM, University of Oxford; Oxford University Hospitals; Basingstoke and North Hampshire Hospital",COVID-19 Genomics UK (COG-UK) Consortium,Tanya Golubchik et al
EPI_ISL_448688,"Oxford Viromics, NDM, University of Oxford; Oxford University Hospitals; Basingstoke and North Hampshire Hospital",COVID-19 Genomics UK (COG-UK) Consortium,Tanya Golubchik et al
EPI_ISL_448689,"Oxford Viromics, NDM, University of Oxford; Oxford University Hospitals; Basingstoke and North Hampshire Hospital",COVID-19 Genomics UK (COG-UK) Consortium,Tanya Golubchik et al
EPI_ISL_448690,"Oxford Viromics, NDM, University of Oxford; Oxford University Hospitals; Basingstoke and North Hampshire Hospital",COVID-19 Genomics UK (COG-UK) Consortium,Tanya Golubchik et al
EPI_ISL_448691,"Oxford Viromics, NDM, University of Oxford; Oxford University Hospitals; Basingstoke and North Hampshire Hospital",COVID-19 Genomics UK (COG-UK) Consortium,Tanya Golubchik et al
EPI_ISL_448692,"Oxford Viromics, NDM, University of Oxford; Oxford University Hospitals; Basingstoke and North Hampshire Hospital",COVID-19 Genomics UK (COG-UK) Consortium,Tanya Golubchik et al
EPI_ISL_448693,"Oxford Viromics, NDM, University of Oxford; Oxford University Hospitals; Basingstoke and North Hampshire Hospital",COVID-19 Genomics UK (COG-UK) Consortium,Tanya Golubchik et al
EPI_ISL_448694,"Oxford Viromics, NDM, University of Oxford; Oxford University Hospitals; Basingstoke and North Hampshire Hospital",COVID-19 Genomics UK (COG-UK) Consortium,Tanya Golubchik et al
EPI_ISL_448696,"Oxford Viromics, NDM, University of Oxford; Oxford University Hospitals; Basingstoke and North Hampshire Hospital",COVID-19 Genomics UK (COG-UK) Consortium,Tanya Golubchik et al
EPI_ISL_448697,"Oxford Viromics, NDM, University of Oxford; Oxford University Hospitals; Basingstoke and North Hampshire Hospital",COVID-19 Genomics UK (COG-UK) Consortium,Tanya Golubchik et al
EPI_ISL_448698,"Oxford Viromics, NDM, University of Oxford; Oxford University Hospitals; Basingstoke and North Hampshire Hospital",COVID-19 Genomics UK (COG-UK) Consortium,Tanya Golubchik et al
EPI_ISL_448699,"Oxford Viromics, NDM, University of Oxford; Oxford University Hospitals; Basingstoke and North Hampshire Hospital",COVID-19 Genomics UK (COG-UK) Consortium,Tanya Golubchik et al
EPI_ISL_448700,"Oxford Viromics, NDM, University of Oxford; Oxford University Hospitals; Basingstoke and North Hampshire Hospital",COVID-19 Genomics UK (COG-UK) Consortium,Tanya Golubchik et al
EPI_ISL_448701,"Oxford Viromics, NDM, University of Oxford; Oxford University Hospitals; Basingstoke and North Hampshire Hospital",COVID-19 Genomics UK (COG-UK) Consortium,Tanya Golubchik et al
EPI_ISL_448702,"Oxford Viromics, NDM, University of Oxford; Oxford University Hospitals; Basingstoke and North Hampshire Hospital",COVID-19 Genomics UK (COG-UK) Consortium,Tanya Golubchik et al
EPI_ISL_448703,"Oxford Viromics, NDM, University of Oxford; Oxford University Hospitals; Basingstoke and North Hampshire Hospital",COVID-19 Genomics UK (COG-UK) Consortium,Tanya Golubchik et al
EPI_ISL_448704,"Oxford Viromics, NDM, University of Oxford; Oxford University Hospitals; Basingstoke and North Hampshire Hospital",COVID-19 Genomics UK (COG-UK) Consortium,Tanya Golubchik et al
EPI_ISL_448705,"Oxford Viromics, NDM, University of Oxford; Oxford University Hospitals; Basingstoke and North Hampshire Hospital",COVID-19 Genomics UK (COG-UK) Consortium,Tanya Golubchik et al
EPI_ISL_448706,"Oxford Viromics, NDM, University of Oxford; Oxford University Hospitals; Basingstoke and North Hampshire Hospital",COVID-19 Genomics UK (COG-UK) Consortium,Tanya Golubchik et al
EPI_ISL_448707,"Oxford Viromics, NDM, University of Oxford; Oxford University Hospitals; Basingstoke and North Hampshire Hospital",COVID-19 Genomics UK (COG-UK) Consortium,Tanya Golubchik et al
EPI_ISL_448708,"Oxford Viromics, NDM, University of Oxford; Oxford University Hospitals; Basingstoke and North Hampshire Hospital",COVID-19 Genomics UK (COG-UK) Consortium,Tanya Golubchik et al
EPI_ISL_448709,"Oxford Viromics, NDM, University of Oxford; Oxford University Hospitals; Basingstoke and North Hampshire Hospital",COVID-19 Genomics UK (COG-UK) Consortium,Tanya Golubchik et al
EPI_ISL_448710,"Oxford Viromics, NDM, University of Oxford; Oxford University Hospitals; Basingstoke and North Hampshire Hospital",COVID-19 Genomics UK (COG-UK) Consortium,Tanya Golubchik et al
EPI_ISL_448711,"Oxford Viromics, NDM, University of Oxford; Oxford University Hospitals; Basingstoke and North Hampshire Hospital",COVID-19 Genomics UK (COG-UK) Consortium,Tanya Golubchik et al
EPI_ISL_448712,"Oxford Viromics, NDM, University of Oxford; Oxford University Hospitals; Basingstoke and North Hampshire Hospital",COVID-19 Genomics UK (COG-UK) Consortium,Tanya Golubchik et al
EPI_ISL_448713,"Oxford Viromics, NDM, University of Oxford; Oxford University Hospitals; Basingstoke and North Hampshire Hospital",COVID-19 Genomics UK (COG-UK) Consortium,Tanya Golubchik et al
EPI_ISL_448714,"Oxford Viromics, NDM, University of Oxford; Oxford University Hospitals; Basingstoke and North Hampshire Hospital",COVID-19 Genomics UK (COG-UK) Consortium,Tanya Golubchik et al
EPI_ISL_448715,"Oxford Viromics, NDM, University of Oxford; Oxford University Hospitals; Basingstoke and North Hampshire Hospital",COVID-19 Genomics UK (COG-UK) Consortium,Tanya Golubchik et al
EPI_ISL_448716,"Oxford Viromics, NDM, University of Oxford; Oxford University Hospitals; Basingstoke and North Hampshire Hospital",COVID-19 Genomics UK (COG-UK) Consortium,Tanya Golubchik et al
EPI_ISL_448717,"Oxford Viromics, NDM, University of Oxford; Oxford University Hospitals; Basingstoke and North Hampshire Hospital",COVID-19 Genomics UK (COG-UK) Consortium,Tanya Golubchik et al
EPI_ISL_448718,"Oxford Viromics, NDM, University of Oxford; Oxford University Hospitals; Basingstoke and North Hampshire Hospital",COVID-19 Genomics UK (COG-UK) Consortium,Tanya Golubchik et al
EPI_ISL_448719,"Oxford Viromics, NDM, University of Oxford; Oxford University Hospitals; Basingstoke and North Hampshire Hospital",COVID-19 Genomics UK (COG-UK) Consortium,Tanya Golubchik et al
EPI_ISL_448720,"Oxford Viromics, NDM, University of Oxford; Oxford University Hospitals; Basingstoke and North Hampshire Hospital",COVID-19 Genomics UK (COG-UK) Consortium,Tanya Golubchik et al
EPI_ISL_448721,"Oxford Viromics, NDM, University of Oxford; Oxford University Hospitals; Basingstoke and North Hampshire Hospital",COVID-19 Genomics UK (COG-UK) Consortium,Tanya Golubchik et al
EPI_ISL_448722,"Oxford Viromics, NDM, University of Oxford; Oxford University Hospitals; Basingstoke and North Hampshire Hospital",COVID-19 Genomics UK (COG-UK) Consortium,Tanya Golubchik et al
EPI_ISL_448724,"Oxford Viromics, NDM, University of Oxford; Oxford University Hospitals; Basingstoke and North Hampshire Hospital",COVID-19 Genomics UK (COG-UK) Consortium,Tanya Golubchik et al
EPI_ISL_448725,"Oxford Viromics, NDM, University of Oxford; Oxford University Hospitals; Basingstoke and North Hampshire Hospital",COVID-19 Genomics UK (COG-UK) Consortium,Tanya Golubchik et al
EPI_ISL_448726,"Oxford Viromics, NDM, University of Oxford; Oxford University Hospitals; Basingstoke and North Hampshire Hospital",COVID-19 Genomics UK (COG-UK) Consortium,Tanya Golubchik et al
EPI_ISL_448727,"Oxford Viromics, NDM, University of Oxford; Oxford University Hospitals; Basingstoke and North Hampshire Hospital",COVID-19 Genomics UK (COG-UK) Consortium,Tanya Golubchik et al
EPI_ISL_448728,"Oxford Viromics, NDM, University of Oxford; Oxford University Hospitals; Basingstoke and North Hampshire Hospital",COVID-19 Genomics UK (COG-UK) Consortium,Tanya Golubchik et al
EPI_ISL_448729,"Oxford Viromics, NDM, University of Oxford; Oxford University Hospitals; Basingstoke and North Hampshire Hospital",COVID-19 Genomics UK (COG-UK) Consortium,Tanya Golubchik et al
EPI_ISL_448730,"Oxford Viromics, NDM, University of Oxford; Oxford University Hospitals; Basingstoke and North Hampshire Hospital",COVID-19 Genomics UK (COG-UK) Consortium,Tanya Golubchik et al
EPI_ISL_448731,"Oxford Viromics, NDM, University of Oxford; Oxford University Hospitals; Basingstoke and North Hampshire Hospital",COVID-19 Genomics UK (COG-UK) Consortium,Tanya Golubchik et al
EPI_ISL_448732,"Oxford Viromics, NDM, University of Oxford; Oxford University Hospitals; Basingstoke and North Hampshire Hospital",COVID-19 Genomics UK (COG-UK) Consortium,Tanya Golubchik et al
EPI_ISL_448734,"Oxford Viromics, NDM, University of Oxford; Oxford University Hospitals; Basingstoke and North Hampshire Hospital",COVID-19 Genomics UK (COG-UK) Consortium,Tanya Golubchik et al
EPI_ISL_448735,"Oxford Viromics, NDM, University of Oxford; Oxford University Hospitals; Basingstoke and North Hampshire Hospital",COVID-19 Genomics UK (COG-UK) Consortium,Tanya Golubchik et al
EPI_ISL_448736,"Oxford Viromics, NDM, University of Oxford; Oxford University Hospitals; Basingstoke and North Hampshire Hospital",COVID-19 Genomics UK (COG-UK) Consortium,Tanya Golubchik et al
EPI_ISL_448737,"Oxford Viromics, NDM, University of Oxford; Oxford University Hospitals; Basingstoke and North Hampshire Hospital",COVID-19 Genomics UK (COG-UK) Consortium,Tanya Golubchik et al
EPI_ISL_448738,"Oxford Viromics, NDM, University of Oxford; Oxford University Hospitals; Basingstoke and North Hampshire Hospital",COVID-19 Genomics UK (COG-UK) Consortium,Tanya Golubchik et al
EPI_ISL_448739,"Oxford Viromics, NDM, University of Oxford; Oxford University Hospitals; Basingstoke and North Hampshire Hospital",COVID-19 Genomics UK (COG-UK) Consortium,Tanya Golubchik et al
EPI_ISL_448740,"Oxford Viromics, NDM, University of Oxford; Oxford University Hospitals; Basingstoke and North Hampshire Hospital",COVID-19 Genomics UK (COG-UK) Consortium,Tanya Golubchik et al
EPI_ISL_448741,"Oxford Viromics, NDM, University of Oxford; Oxford University Hospitals; Basingstoke and North Hampshire Hospital",COVID-19 Genomics UK (COG-UK) Consortium,Tanya Golubchik et al
EPI_ISL_448742,"Oxford Viromics, NDM, University of Oxford; Oxford University Hospitals; Basingstoke and North Hampshire Hospital",COVID-19 Genomics UK (COG-UK) Consortium,Tanya Golubchik et al
EPI_ISL_448743,"Oxford Viromics, NDM, University of Oxford; Oxford University Hospitals; Basingstoke and North Hampshire Hospital",COVID-19 Genomics UK (COG-UK) Consortium,Tanya Golubchik et al
EPI_ISL_448744,"Oxford Viromics, NDM, University of Oxford; Oxford University Hospitals; Basingstoke and North Hampshire Hospital",COVID-19 Genomics UK (COG-UK) Consortium,Tanya Golubchik et al
EPI_ISL_448745,"Oxford Viromics, NDM, University of Oxford; Oxford University Hospitals; Basingstoke and North Hampshire Hospital",COVID-19 Genomics UK (COG-UK) Consortium,Tanya Golubchik et al
EPI_ISL_448746,"Oxford Viromics, NDM, University of Oxford; Oxford University Hospitals; Basingstoke and North Hampshire Hospital",COVID-19 Genomics UK (COG-UK) Consortium,Tanya Golubchik et al
EPI_ISL_448747,"Oxford Viromics, NDM, University of Oxford; Oxford University Hospitals; Basingstoke and North Hampshire Hospital",COVID-19 Genomics UK (COG-UK) Consortium,Tanya Golubchik et al
EPI_ISL_448748,"Oxford Viromics, NDM, University of Oxford; Oxford University Hospitals; Basingstoke and North Hampshire Hospital",COVID-19 Genomics UK (COG-UK) Consortium,Tanya Golubchik et al
EPI_ISL_448749,"Oxford Viromics, NDM, University of Oxford; Oxford University Hospitals; Basingstoke and North Hampshire Hospital",COVID-19 Genomics UK (COG-UK) Consortium,Tanya Golubchik et al
EPI_ISL_448750,"Oxford Viromics, NDM, University of Oxford; Oxford University Hospitals; Basingstoke and North Hampshire Hospital",COVID-19 Genomics UK (COG-UK) Consortium,Tanya Golubchik et al
EPI_ISL_448751,"Oxford Viromics, NDM, University of Oxford; Oxford University Hospitals; Basingstoke and North Hampshire Hospital",COVID-19 Genomics UK (COG-UK) Consortium,Tanya Golubchik et al
EPI_ISL_448752,"Oxford Viromics, NDM, University of Oxford; Oxford University Hospitals; Basingstoke and North Hampshire Hospital",COVID-19 Genomics UK (COG-UK) Consortium,Tanya Golubchik et al
EPI_ISL_448753,"Oxford Viromics, NDM, University of Oxford; Oxford University Hospitals; Basingstoke and North Hampshire Hospital",COVID-19 Genomics UK (COG-UK) Consortium,Tanya Golubchik et al
EPI_ISL_448754,"Oxford Viromics, NDM, University of Oxford; Oxford University Hospitals; Basingstoke and North Hampshire Hospital",COVID-19 Genomics UK (COG-UK) Consortium,Tanya Golubchik et al
EPI_ISL_448755,"Oxford Viromics, NDM, University of Oxford; Oxford University Hospitals; Basingstoke and North Hampshire Hospital",COVID-19 Genomics UK (COG-UK) Consortium,Tanya Golubchik et al
EPI_ISL_448756,"Oxford Viromics, NDM, University of Oxford; Oxford University Hospitals; Basingstoke and North Hampshire Hospital",COVID-19 Genomics UK (COG-UK) Consortium,Tanya Golubchik et al
EPI_ISL_448757,"Oxford Viromics, NDM, University of Oxford; Oxford University Hospitals; Basingstoke and North Hampshire Hospital",COVID-19 Genomics UK (COG-UK) Consortium,Tanya Golubchik et al
EPI_ISL_448758,"Oxford Viromics, NDM, University of Oxford; Oxford University Hospitals; Basingstoke and North Hampshire Hospital",COVID-19 Genomics UK (COG-UK) Consortium,Tanya Golubchik et al
EPI_ISL_448759,"Oxford Viromics, NDM, University of Oxford; Oxford University Hospitals; Basingstoke and North Hampshire Hospital",COVID-19 Genomics UK (COG-UK) Consortium,Tanya Golubchik et al
EPI_ISL_448760,"Oxford Viromics, NDM, University of Oxford; Oxford University Hospitals; Basingstoke and North Hampshire Hospital",COVID-19 Genomics UK (COG-UK) Consortium,Tanya Golubchik et al
EPI_ISL_448761,"Oxford Viromics, NDM, University of Oxford; Oxford University Hospitals; Basingstoke and North Hampshire Hospital",COVID-19 Genomics UK (COG-UK) Consortium,Tanya Golubchik et al
EPI_ISL_448762,"Oxford Viromics, NDM, University of Oxford; Oxford University Hospitals; Basingstoke and North Hampshire Hospital",COVID-19 Genomics UK (COG-UK) Consortium,Tanya Golubchik et al
EPI_ISL_448763,"Oxford Viromics, NDM, University of Oxford; Oxford University Hospitals; Basingstoke and North Hampshire Hospital",COVID-19 Genomics UK (COG-UK) Consortium,Tanya Golubchik et al
EPI_ISL_448765,"Oxford Viromics, NDM, University of Oxford; Oxford University Hospitals; Basingstoke and North Hampshire Hospital",COVID-19 Genomics UK (COG-UK) Consortium,Tanya Golubchik et al
EPI_ISL_448766,"Oxford Viromics, NDM, University of Oxford; Oxford University Hospitals; Basingstoke and North Hampshire Hospital",COVID-19 Genomics UK (COG-UK) Consortium,Tanya Golubchik et al
EPI_ISL_448767,"Oxford Viromics, NDM, University of Oxford; Oxford University Hospitals; Basingstoke and North Hampshire Hospital",COVID-19 Genomics UK (COG-UK) Consortium,Tanya Golubchik et al
EPI_ISL_448768,"Oxford Viromics, NDM, University of Oxford; Oxford University Hospitals; Basingstoke and North Hampshire Hospital",COVID-19 Genomics UK (COG-UK) Consortium,Tanya Golubchik et al
EPI_ISL_448769,"Oxford Viromics, NDM, University of Oxford; Oxford University Hospitals; Basingstoke and North Hampshire Hospital",COVID-19 Genomics UK (COG-UK) Consortium,Tanya Golubchik et al
EPI_ISL_448770,"Oxford Viromics, NDM, University of Oxford; Oxford University Hospitals; Basingstoke and North Hampshire Hospital",COVID-19 Genomics UK (COG-UK) Consortium,Tanya Golubchik et al
EPI_ISL_448771,"Oxford Viromics, NDM, University of Oxford; Oxford University Hospitals; Basingstoke and North Hampshire Hospital",COVID-19 Genomics UK (COG-UK) Consortium,Tanya Golubchik et al
EPI_ISL_448772,"Oxford Viromics, NDM, University of Oxford; Oxford University Hospitals; Basingstoke and North Hampshire Hospital",COVID-19 Genomics UK (COG-UK) Consortium,Tanya Golubchik et al
EPI_ISL_448773,"Oxford Viromics, NDM, University of Oxford; Oxford University Hospitals; Basingstoke and North Hampshire Hospital",COVID-19 Genomics UK (COG-UK) Consortium,Tanya Golubchik et al
EPI_ISL_448774,"Oxford Viromics, NDM, University of Oxford; Oxford University Hospitals; Basingstoke and North Hampshire Hospital",COVID-19 Genomics UK (COG-UK) Consortium,Tanya Golubchik et al
EPI_ISL_448775,"Oxford Viromics, NDM, University of Oxford; Oxford University Hospitals; Basingstoke and North Hampshire Hospital",COVID-19 Genomics UK (COG-UK) Consortium,Tanya Golubchik et al
EPI_ISL_448776,"Oxford Viromics, NDM, University of Oxford; Oxford University Hospitals; Basingstoke and North Hampshire Hospital",COVID-19 Genomics UK (COG-UK) Consortium,Tanya Golubchik et al
EPI_ISL_448777,"Oxford Viromics, NDM, University of Oxford; Oxford University Hospitals; Basingstoke and North Hampshire Hospital",COVID-19 Genomics UK (COG-UK) Consortium,Tanya Golubchik et al
EPI_ISL_448778,"Oxford Viromics, NDM, University of Oxford; Oxford University Hospitals; Basingstoke and North Hampshire Hospital",COVID-19 Genomics UK (COG-UK) Consortium,Tanya Golubchik et al
EPI_ISL_448779,"Oxford Viromics, NDM, University of Oxford; Oxford University Hospitals; Basingstoke and North Hampshire Hospital",COVID-19 Genomics UK (COG-UK) Consortium,Tanya Golubchik et al
EPI_ISL_448780,"Oxford Viromics, NDM, University of Oxford; Oxford University Hospitals; Basingstoke and North Hampshire Hospital",COVID-19 Genomics UK (COG-UK) Consortium,Tanya Golubchik et al
EPI_ISL_448781,"Oxford Viromics, NDM, University of Oxford; Oxford University Hospitals; Basingstoke and North Hampshire Hospital",COVID-19 Genomics UK (COG-UK) Consortium,Tanya Golubchik et al
EPI_ISL_448782,"Oxford Viromics, NDM, University of Oxford; Oxford University Hospitals; Basingstoke and North Hampshire Hospital",COVID-19 Genomics UK (COG-UK) Consortium,Tanya Golubchik et al
EPI_ISL_448783,"Oxford Viromics, NDM, University of Oxford; Oxford University Hospitals; Basingstoke and North Hampshire Hospital",COVID-19 Genomics UK (COG-UK) Consortium,Tanya Golubchik et al
EPI_ISL_448784,"Oxford Viromics, NDM, University of Oxford; Oxford University Hospitals; Basingstoke and North Hampshire Hospital",COVID-19 Genomics UK (COG-UK) Consortium,Tanya Golubchik et al
EPI_ISL_448785,"Oxford Viromics, NDM, University of Oxford; Oxford University Hospitals; Basingstoke and North Hampshire Hospital",COVID-19 Genomics UK (COG-UK) Consortium,Tanya Golubchik et al
EPI_ISL_448786,"Oxford Viromics, NDM, University of Oxford; Oxford University Hospitals; Basingstoke and North Hampshire Hospital",COVID-19 Genomics UK (COG-UK) Consortium,Tanya Golubchik et al
EPI_ISL_448787,"Oxford Viromics, NDM, University of Oxford; Oxford University Hospitals; Basingstoke and North Hampshire Hospital",COVID-19 Genomics UK (COG-UK) Consortium,Tanya Golubchik et al
EPI_ISL_448788,"Oxford Viromics, NDM, University of Oxford; Oxford University Hospitals; Basingstoke and North Hampshire Hospital",COVID-19 Genomics UK (COG-UK) Consortium,Tanya Golubchik et al
EPI_ISL_448789,"Oxford Viromics, NDM, University of Oxford; Oxford University Hospitals; Basingstoke and North Hampshire Hospital",COVID-19 Genomics UK (COG-UK) Consortium,Tanya Golubchik et al
EPI_ISL_448790,"Oxford Viromics, NDM, University of Oxford; Oxford University Hospitals; Basingstoke and North Hampshire Hospital",COVID-19 Genomics UK (COG-UK) Consortium,Tanya Golubchik et al
EPI_ISL_448791,"Oxford Viromics, NDM, University of Oxford; Oxford University Hospitals; Basingstoke and North Hampshire Hospital",COVID-19 Genomics UK (COG-UK) Consortium,Tanya Golubchik et al
EPI_ISL_448792,"Oxford Viromics, NDM, University of Oxford; Oxford University Hospitals; Basingstoke and North Hampshire Hospital",COVID-19 Genomics UK (COG-UK) Consortium,Tanya Golubchik et al
EPI_ISL_448793,"Oxford Viromics, NDM, University of Oxford; Oxford University Hospitals; Basingstoke and North Hampshire Hospital",COVID-19 Genomics UK (COG-UK) Consortium,Tanya Golubchik et al
EPI_ISL_448794,"Oxford Viromics, NDM, University of Oxford; Oxford University Hospitals; Basingstoke and North Hampshire Hospital",COVID-19 Genomics UK (COG-UK) Consortium,Tanya Golubchik et al
EPI_ISL_448795,"Oxford Viromics, NDM, University of Oxford; Oxford University Hospitals; Basingstoke and North Hampshire Hospital",COVID-19 Genomics UK (COG-UK) Consortium,Tanya Golubchik et al
EPI_ISL_448796,"Oxford Viromics, NDM, University of Oxford; Oxford University Hospitals; Basingstoke and North Hampshire Hospital",COVID-19 Genomics UK (COG-UK) Consortium,Tanya Golubchik et al
EPI_ISL_448797,"Oxford Viromics, NDM, University of Oxford; Oxford University Hospitals; Basingstoke and North Hampshire Hospital",COVID-19 Genomics UK (COG-UK) Consortium,Tanya Golubchik et al
EPI_ISL_448799,"Oxford Viromics, NDM, University of Oxford; Oxford University Hospitals; Basingstoke and North Hampshire Hospital",COVID-19 Genomics UK (COG-UK) Consortium,Tanya Golubchik et al
EPI_ISL_448800,"Oxford Viromics, NDM, University of Oxford; Oxford University Hospitals; Basingstoke and North Hampshire Hospital",COVID-19 Genomics UK (COG-UK) Consortium,Tanya Golubchik et al
EPI_ISL_448801,"Oxford Viromics, NDM, University of Oxford; Oxford University Hospitals; Basingstoke and North Hampshire Hospital",COVID-19 Genomics UK (COG-UK) Consortium,Tanya Golubchik et al
EPI_ISL_448802,"Oxford Viromics, NDM, University of Oxford; Oxford University Hospitals; Basingstoke and North Hampshire Hospital",COVID-19 Genomics UK (COG-UK) Consortium,Tanya Golubchik et al
EPI_ISL_448803,"Oxford Viromics, NDM, University of Oxford; Oxford University Hospitals; Basingstoke and North Hampshire Hospital",COVID-19 Genomics UK (COG-UK) Consortium,Tanya Golubchik et al
EPI_ISL_448804,"Oxford Viromics, NDM, University of Oxford; Oxford University Hospitals; Basingstoke and North Hampshire Hospital",COVID-19 Genomics UK (COG-UK) Consortium,Tanya Golubchik et al
EPI_ISL_448805,"Oxford Viromics, NDM, University of Oxford; Oxford University Hospitals; Basingstoke and North Hampshire Hospital",COVID-19 Genomics UK (COG-UK) Consortium,Tanya Golubchik et al
EPI_ISL_448806,"Oxford Viromics, NDM, University of Oxford; Oxford University Hospitals; Basingstoke and North Hampshire Hospital",COVID-19 Genomics UK (COG-UK) Consortium,Tanya Golubchik et al
EPI_ISL_448807,"Oxford Viromics, NDM, University of Oxford; Oxford University Hospitals; Basingstoke and North Hampshire Hospital",COVID-19 Genomics UK (COG-UK) Consortium,Tanya Golubchik et al
EPI_ISL_448808,"Oxford Viromics, NDM, University of Oxford; Oxford University Hospitals; Basingstoke and North Hampshire Hospital",COVID-19 Genomics UK (COG-UK) Consortium,Tanya Golubchik et al
EPI_ISL_448809,"Oxford Viromics, NDM, University of Oxford; Oxford University Hospitals; Basingstoke and North Hampshire Hospital",COVID-19 Genomics UK (COG-UK) Consortium,Tanya Golubchik et al
EPI_ISL_448810,"Oxford Viromics, NDM, University of Oxford; Oxford University Hospitals; Basingstoke and North Hampshire Hospital",COVID-19 Genomics UK (COG-UK) Consortium,Tanya Golubchik et al
EPI_ISL_448811,"Oxford Viromics, NDM, University of Oxford; Oxford University Hospitals; Basingstoke and North Hampshire Hospital",COVID-19 Genomics UK (COG-UK) Consortium,Tanya Golubchik et al
EPI_ISL_448812,"Oxford Viromics, NDM, University of Oxford; Oxford University Hospitals; Basingstoke and North Hampshire Hospital",COVID-19 Genomics UK (COG-UK) Consortium,Tanya Golubchik et al
EPI_ISL_448813,"Oxford Viromics, NDM, University of Oxford; Oxford University Hospitals; Basingstoke and North Hampshire Hospital",COVID-19 Genomics UK (COG-UK) Consortium,Tanya Golubchik et al
EPI_ISL_448814,"Oxford Viromics, NDM, University of Oxford; Oxford University Hospitals; Basingstoke and North Hampshire Hospital",COVID-19 Genomics UK (COG-UK) Consortium,Tanya Golubchik et al
EPI_ISL_448815,"Oxford Viromics, NDM, University of Oxford; Oxford University Hospitals; Basingstoke and North Hampshire Hospital",COVID-19 Genomics UK (COG-UK) Consortium,Tanya Golubchik et al
EPI_ISL_448816,"Oxford Viromics, NDM, University of Oxford; Oxford University Hospitals; Basingstoke and North Hampshire Hospital",COVID-19 Genomics UK (COG-UK) Consortium,Tanya Golubchik et al
EPI_ISL_448817,"Oxford Viromics, NDM, University of Oxford; Oxford University Hospitals; Basingstoke and North Hampshire Hospital",COVID-19 Genomics UK (COG-UK) Consortium,Tanya Golubchik et al
EPI_ISL_448818,"Oxford Viromics, NDM, University of Oxford; Oxford University Hospitals; Basingstoke and North Hampshire Hospital",COVID-19 Genomics UK (COG-UK) Consortium,Tanya Golubchik et al
EPI_ISL_448820,"Oxford Viromics, NDM, University of Oxford; Oxford University Hospitals; Basingstoke and North Hampshire Hospital",COVID-19 Genomics UK (COG-UK) Consortium,Tanya Golubchik et al
EPI_ISL_448821,"Oxford Viromics, NDM, University of Oxford; Oxford University Hospitals; Basingstoke and North Hampshire Hospital",COVID-19 Genomics UK (COG-UK) Consortium,Tanya Golubchik et al
EPI_ISL_448822,"Oxford Viromics, NDM, University of Oxford; Oxford University Hospitals; Basingstoke and North Hampshire Hospital",COVID-19 Genomics UK (COG-UK) Consortium,Tanya Golubchik et al
EPI_ISL_448824,"Oxford Viromics, NDM, University of Oxford; Oxford University Hospitals; Basingstoke and North Hampshire Hospital",COVID-19 Genomics UK (COG-UK) Consortium,Tanya Golubchik et al
EPI_ISL_478729,"Oxford Viromics, NDM, University of Oxford; Oxford University Hospitals; Basingstoke and North Hampshire Hospital",COVID-19 Genomics UK (COG-UK) Consortium,Tanya Golubchik et al
EPI_ISL_478730,"Oxford Viromics, NDM, University of Oxford; Oxford University Hospitals; Basingstoke and North Hampshire Hospital",COVID-19 Genomics UK (COG-UK) Consortium,Tanya Golubchik et al
EPI_ISL_478732,"Oxford Viromics, NDM, University of Oxford; Oxford University Hospitals; Basingstoke and North Hampshire Hospital",COVID-19 Genomics UK (COG-UK) Consortium,Tanya Golubchik et al
EPI_ISL_478733,"Oxford Viromics, NDM, University of Oxford; Oxford University Hospitals; Basingstoke and North Hampshire Hospital",COVID-19 Genomics UK (COG-UK) Consortium,Tanya Golubchik et al
EPI_ISL_478734,"Oxford Viromics, NDM, University of Oxford; Oxford University Hospitals; Basingstoke and North Hampshire Hospital",COVID-19 Genomics UK (COG-UK) Consortium,Tanya Golubchik et al
EPI_ISL_478735,"Oxford Viromics, NDM, University of Oxford; Oxford University Hospitals; Basingstoke and North Hampshire Hospital",COVID-19 Genomics UK (COG-UK) Consortium,Tanya Golubchik et al
EPI_ISL_478736,"Oxford Viromics, NDM, University of Oxford; Oxford University Hospitals; Basingstoke and North Hampshire Hospital",COVID-19 Genomics UK (COG-UK) Consortium,Tanya Golubchik et al
EPI_ISL_478737,"Oxford Viromics, NDM, University of Oxford; Oxford University Hospitals; Basingstoke and North Hampshire Hospital",COVID-19 Genomics UK (COG-UK) Consortium,Tanya Golubchik et al
EPI_ISL_478738,"Oxford Viromics, NDM, University of Oxford; Oxford University Hospitals; Basingstoke and North Hampshire Hospital",COVID-19 Genomics UK (COG-UK) Consortium,Tanya Golubchik et al
EPI_ISL_478739,"Oxford Viromics, NDM, University of Oxford; Oxford University Hospitals; Basingstoke and North Hampshire Hospital",COVID-19 Genomics UK (COG-UK) Consortium,Tanya Golubchik et al
EPI_ISL_478740,"Oxford Viromics, NDM, University of Oxford; Oxford University Hospitals; Basingstoke and North Hampshire Hospital",COVID-19 Genomics UK (COG-UK) Consortium,Tanya Golubchik et al
EPI_ISL_478741,"Oxford Viromics, NDM, University of Oxford; Oxford University Hospitals; Basingstoke and North Hampshire Hospital",COVID-19 Genomics UK (COG-UK) Consortium,Tanya Golubchik et al
EPI_ISL_478742,"Oxford Viromics, NDM, University of Oxford; Oxford University Hospitals; Basingstoke and North Hampshire Hospital",COVID-19 Genomics UK (COG-UK) Consortium,Tanya Golubchik et al
EPI_ISL_478743,"Oxford Viromics, NDM, University of Oxford; Oxford University Hospitals; Basingstoke and North Hampshire Hospital",COVID-19 Genomics UK (COG-UK) Consortium,Tanya Golubchik et al
EPI_ISL_478744,"Oxford Viromics, NDM, University of Oxford; Oxford University Hospitals; Basingstoke and North Hampshire Hospital",COVID-19 Genomics UK (COG-UK) Consortium,Tanya Golubchik et al
EPI_ISL_478745,"Oxford Viromics, NDM, University of Oxford; Oxford University Hospitals; Basingstoke and North Hampshire Hospital",COVID-19 Genomics UK (COG-UK) Consortium,Tanya Golubchik et al
EPI_ISL_478746,"Oxford Viromics, NDM, University of Oxford; Oxford University Hospitals; Basingstoke and North Hampshire Hospital",COVID-19 Genomics UK (COG-UK) Consortium,Tanya Golubchik et al
EPI_ISL_478747,"Oxford Viromics, NDM, University of Oxford; Oxford University Hospitals; Basingstoke and North Hampshire Hospital",COVID-19 Genomics UK (COG-UK) Consortium,Tanya Golubchik et al
EPI_ISL_478748,"Oxford Viromics, NDM, University of Oxford; Oxford University Hospitals; Basingstoke and North Hampshire Hospital",COVID-19 Genomics UK (COG-UK) Consortium,Tanya Golubchik et al
EPI_ISL_478749,"Oxford Viromics, NDM, University of Oxford; Oxford University Hospitals; Basingstoke and North Hampshire Hospital",COVID-19 Genomics UK (COG-UK) Consortium,Tanya Golubchik et al
EPI_ISL_478751,"Oxford Viromics, NDM, University of Oxford; Oxford University Hospitals; Basingstoke and North Hampshire Hospital",COVID-19 Genomics UK (COG-UK) Consortium,Tanya Golubchik et al
EPI_ISL_478752,"Oxford Viromics, NDM, University of Oxford; Oxford University Hospitals; Basingstoke and North Hampshire Hospital",COVID-19 Genomics UK (COG-UK) Consortium,Tanya Golubchik et al
EPI_ISL_478753,"Oxford Viromics, NDM, University of Oxford; Oxford University Hospitals; Basingstoke and North Hampshire Hospital",COVID-19 Genomics UK (COG-UK) Consortium,Tanya Golubchik et al
EPI_ISL_478754,"Oxford Viromics, NDM, University of Oxford; Oxford University Hospitals; Basingstoke and North Hampshire Hospital",COVID-19 Genomics UK (COG-UK) Consortium,Tanya Golubchik et al
EPI_ISL_478755,"Oxford Viromics, NDM, University of Oxford; Oxford University Hospitals; Basingstoke and North Hampshire Hospital",COVID-19 Genomics UK (COG-UK) Consortium,Tanya Golubchik et al
EPI_ISL_478756,"Oxford Viromics, NDM, University of Oxford; Oxford University Hospitals; Basingstoke and North Hampshire Hospital",COVID-19 Genomics UK (COG-UK) Consortium,Tanya Golubchik et al
EPI_ISL_478757,"Oxford Viromics, NDM, University of Oxford; Oxford University Hospitals; Basingstoke and North Hampshire Hospital",COVID-19 Genomics UK (COG-UK) Consortium,Tanya Golubchik et al
EPI_ISL_478758,"Oxford Viromics, NDM, University of Oxford; Oxford University Hospitals; Basingstoke and North Hampshire Hospital",COVID-19 Genomics UK (COG-UK) Consortium,Tanya Golubchik et al
EPI_ISL_478760,"Oxford Viromics, NDM, University of Oxford; Oxford University Hospitals; Basingstoke and North Hampshire Hospital",COVID-19 Genomics UK (COG-UK) Consortium,Tanya Golubchik et al
EPI_ISL_478761,"Oxford Viromics, NDM, University of Oxford; Oxford University Hospitals; Basingstoke and North Hampshire Hospital",COVID-19 Genomics UK (COG-UK) Consortium,Tanya Golubchik et al
EPI_ISL_478762,"Oxford Viromics, NDM, University of Oxford; Oxford University Hospitals; Basingstoke and North Hampshire Hospital",COVID-19 Genomics UK (COG-UK) Consortium,Tanya Golubchik et al
EPI_ISL_478763,"Oxford Viromics, NDM, University of Oxford; Oxford University Hospitals; Basingstoke and North Hampshire Hospital",COVID-19 Genomics UK (COG-UK) Consortium,Tanya Golubchik et al
EPI_ISL_478764,"Oxford Viromics, NDM, University of Oxford; Oxford University Hospitals; Basingstoke and North Hampshire Hospital",COVID-19 Genomics UK (COG-UK) Consortium,Tanya Golubchik et al
EPI_ISL_478765,"Oxford Viromics, NDM, University of Oxford; Oxford University Hospitals; Basingstoke and North Hampshire Hospital",COVID-19 Genomics UK (COG-UK) Consortium,Tanya Golubchik et al
EPI_ISL_478767,"Oxford Viromics, NDM, University of Oxford; Oxford University Hospitals; Basingstoke and North Hampshire Hospital",COVID-19 Genomics UK (COG-UK) Consortium,Tanya Golubchik et al
EPI_ISL_478768,"Oxford Viromics, NDM, University of Oxford; Oxford University Hospitals; Basingstoke and North Hampshire Hospital",COVID-19 Genomics UK (COG-UK) Consortium,Tanya Golubchik et al
EPI_ISL_478769,"Oxford Viromics, NDM, University of Oxford; Oxford University Hospitals; Basingstoke and North Hampshire Hospital",COVID-19 Genomics UK (COG-UK) Consortium,Tanya Golubchik et al
EPI_ISL_478770,"Oxford Viromics, NDM, University of Oxford; Oxford University Hospitals; Basingstoke and North Hampshire Hospital",COVID-19 Genomics UK (COG-UK) Consortium,Tanya Golubchik et al
EPI_ISL_478771,"Oxford Viromics, NDM, University of Oxford; Oxford University Hospitals; Basingstoke and North Hampshire Hospital",COVID-19 Genomics UK (COG-UK) Consortium,Tanya Golubchik et al
EPI_ISL_478772,"Oxford Viromics, NDM, University of Oxford; Oxford University Hospitals; Basingstoke and North Hampshire Hospital",COVID-19 Genomics UK (COG-UK) Consortium,Tanya Golubchik et al
EPI_ISL_478773,"Oxford Viromics, NDM, University of Oxford; Oxford University Hospitals; Basingstoke and North Hampshire Hospital",COVID-19 Genomics UK (COG-UK) Consortium,Tanya Golubchik et al
EPI_ISL_478774,"Oxford Viromics, NDM, University of Oxford; Oxford University Hospitals; Basingstoke and North Hampshire Hospital",COVID-19 Genomics UK (COG-UK) Consortium,Tanya Golubchik et al
EPI_ISL_478775,"Oxford Viromics, NDM, University of Oxford; Oxford University Hospitals; Basingstoke and North Hampshire Hospital",COVID-19 Genomics UK (COG-UK) Consortium,Tanya Golubchik et al
EPI_ISL_478776,"Oxford Viromics, NDM, University of Oxford; Oxford University Hospitals; Basingstoke and North Hampshire Hospital",COVID-19 Genomics UK (COG-UK) Consortium,Tanya Golubchik et al
EPI_ISL_478777,"Oxford Viromics, NDM, University of Oxford; Oxford University Hospitals; Basingstoke and North Hampshire Hospital",COVID-19 Genomics UK (COG-UK) Consortium,Tanya Golubchik et al
EPI_ISL_478778,"Oxford Viromics, NDM, University of Oxford; Oxford University Hospitals; Basingstoke and North Hampshire Hospital",COVID-19 Genomics UK (COG-UK) Consortium,Tanya Golubchik et al
EPI_ISL_478779,"Oxford Viromics, NDM, University of Oxford; Oxford University Hospitals; Basingstoke and North Hampshire Hospital",COVID-19 Genomics UK (COG-UK) Consortium,Tanya Golubchik et al
EPI_ISL_478780,"Oxford Viromics, NDM, University of Oxford; Oxford University Hospitals; Basingstoke and North Hampshire Hospital",COVID-19 Genomics UK (COG-UK) Consortium,Tanya Golubchik et al
EPI_ISL_478781,"Oxford Viromics, NDM, University of Oxford; Oxford University Hospitals; Basingstoke and North Hampshire Hospital",COVID-19 Genomics UK (COG-UK) Consortium,Tanya Golubchik et al
EPI_ISL_478782,"Oxford Viromics, NDM, University of Oxford; Oxford University Hospitals; Basingstoke and North Hampshire Hospital",COVID-19 Genomics UK (COG-UK) Consortium,Tanya Golubchik et al
EPI_ISL_478783,"Oxford Viromics, NDM, University of Oxford; Oxford University Hospitals; Basingstoke and North Hampshire Hospital",COVID-19 Genomics UK (COG-UK) Consortium,Tanya Golubchik et al
EPI_ISL_478784,"Oxford Viromics, NDM, University of Oxford; Oxford University Hospitals; Basingstoke and North Hampshire Hospital",COVID-19 Genomics UK (COG-UK) Consortium,Tanya Golubchik et al
EPI_ISL_478785,"Oxford Viromics, NDM, University of Oxford; Oxford University Hospitals; Basingstoke and North Hampshire Hospital",COVID-19 Genomics UK (COG-UK) Consortium,Tanya Golubchik et al
EPI_ISL_478786,"Oxford Viromics, NDM, University of Oxford; Oxford University Hospitals; Basingstoke and North Hampshire Hospital",COVID-19 Genomics UK (COG-UK) Consortium,Tanya Golubchik et al
EPI_ISL_478787,"Oxford Viromics, NDM, University of Oxford; Oxford University Hospitals; Basingstoke and North Hampshire Hospital",COVID-19 Genomics UK (COG-UK) Consortium,Tanya Golubchik et al
EPI_ISL_478788,"Oxford Viromics, NDM, University of Oxford; Oxford University Hospitals; Basingstoke and North Hampshire Hospital",COVID-19 Genomics UK (COG-UK) Consortium,Tanya Golubchik et al
EPI_ISL_478789,"Oxford Viromics, NDM, University of Oxford; Oxford University Hospitals; Basingstoke and North Hampshire Hospital",COVID-19 Genomics UK (COG-UK) Consortium,Tanya Golubchik et al
EPI_ISL_478790,"Oxford Viromics, NDM, University of Oxford; Oxford University Hospitals; Basingstoke and North Hampshire Hospital",COVID-19 Genomics UK (COG-UK) Consortium,Tanya Golubchik et al
EPI_ISL_478791,"Oxford Viromics, NDM, University of Oxford; Oxford University Hospitals; Basingstoke and North Hampshire Hospital",COVID-19 Genomics UK (COG-UK) Consortium,Tanya Golubchik et al
EPI_ISL_478792,"Oxford Viromics, NDM, University of Oxford; Oxford University Hospitals; Basingstoke and North Hampshire Hospital",COVID-19 Genomics UK (COG-UK) Consortium,Tanya Golubchik et al
EPI_ISL_478793,"Oxford Viromics, NDM, University of Oxford; Oxford University Hospitals; Basingstoke and North Hampshire Hospital",COVID-19 Genomics UK (COG-UK) Consortium,Tanya Golubchik et al
EPI_ISL_478794,"Oxford Viromics, NDM, University of Oxford; Oxford University Hospitals; Basingstoke and North Hampshire Hospital",COVID-19 Genomics UK (COG-UK) Consortium,Tanya Golubchik et al
EPI_ISL_478795,"Oxford Viromics, NDM, University of Oxford; Oxford University Hospitals; Basingstoke and North Hampshire Hospital",COVID-19 Genomics UK (COG-UK) Consortium,Tanya Golubchik et al
EPI_ISL_478796,"Oxford Viromics, NDM, University of Oxford; Oxford University Hospitals; Basingstoke and North Hampshire Hospital",COVID-19 Genomics UK (COG-UK) Consortium,Tanya Golubchik et al
EPI_ISL_478797,"Oxford Viromics, NDM, University of Oxford; Oxford University Hospitals; Basingstoke and North Hampshire Hospital",COVID-19 Genomics UK (COG-UK) Consortium,Tanya Golubchik et al
EPI_ISL_478798,"Oxford Viromics, NDM, University of Oxford; Oxford University Hospitals; Basingstoke and North Hampshire Hospital",COVID-19 Genomics UK (COG-UK) Consortium,Tanya Golubchik et al
EPI_ISL_478800,"Oxford Viromics, NDM, University of Oxford; Oxford University Hospitals; Basingstoke and North Hampshire Hospital",COVID-19 Genomics UK (COG-UK) Consortium,Tanya Golubchik et al
EPI_ISL_478801,"Oxford Viromics, NDM, University of Oxford; Oxford University Hospitals; Basingstoke and North Hampshire Hospital",COVID-19 Genomics UK (COG-UK) Consortium,Tanya Golubchik et al
EPI_ISL_478802,"Oxford Viromics, NDM, University of Oxford; Oxford University Hospitals; Basingstoke and North Hampshire Hospital",COVID-19 Genomics UK (COG-UK) Consortium,Tanya Golubchik et al
EPI_ISL_478803,"Oxford Viromics, NDM, University of Oxford; Oxford University Hospitals; Basingstoke and North Hampshire Hospital",COVID-19 Genomics UK (COG-UK) Consortium,Tanya Golubchik et al
EPI_ISL_478804,"Oxford Viromics, NDM, University of Oxford; Oxford University Hospitals; Basingstoke and North Hampshire Hospital",COVID-19 Genomics UK (COG-UK) Consortium,Tanya Golubchik et al
EPI_ISL_478805,"Oxford Viromics, NDM, University of Oxford; Oxford University Hospitals; Basingstoke and North Hampshire Hospital",COVID-19 Genomics UK (COG-UK) Consortium,Tanya Golubchik et al
EPI_ISL_478806,"Oxford Viromics, NDM, University of Oxford; Oxford University Hospitals; Basingstoke and North Hampshire Hospital",COVID-19 Genomics UK (COG-UK) Consortium,Tanya Golubchik et al
EPI_ISL_478807,"Oxford Viromics, NDM, University of Oxford; Oxford University Hospitals; Basingstoke and North Hampshire Hospital",COVID-19 Genomics UK (COG-UK) Consortium,Tanya Golubchik et al
EPI_ISL_478808,"Oxford Viromics, NDM, University of Oxford; Oxford University Hospitals; Basingstoke and North Hampshire Hospital",COVID-19 Genomics UK (COG-UK) Consortium,Tanya Golubchik et al
EPI_ISL_478809,"Oxford Viromics, NDM, University of Oxford; Oxford University Hospitals; Basingstoke and North Hampshire Hospital",COVID-19 Genomics UK (COG-UK) Consortium,Tanya Golubchik et al
EPI_ISL_478810,"Oxford Viromics, NDM, University of Oxford; Oxford University Hospitals; Basingstoke and North Hampshire Hospital",COVID-19 Genomics UK (COG-UK) Consortium,Tanya Golubchik et al
EPI_ISL_478811,"Oxford Viromics, NDM, University of Oxford; Oxford University Hospitals; Basingstoke and North Hampshire Hospital",COVID-19 Genomics UK (COG-UK) Consortium,Tanya Golubchik et al
EPI_ISL_478812,"Oxford Viromics, NDM, University of Oxford; Oxford University Hospitals; Basingstoke and North Hampshire Hospital",COVID-19 Genomics UK (COG-UK) Consortium,Tanya Golubchik et al
EPI_ISL_478813,"Oxford Viromics, NDM, University of Oxford; Oxford University Hospitals; Basingstoke and North Hampshire Hospital",COVID-19 Genomics UK (COG-UK) Consortium,Tanya Golubchik et al
EPI_ISL_478814,"Oxford Viromics, NDM, University of Oxford; Oxford University Hospitals; Basingstoke and North Hampshire Hospital",COVID-19 Genomics UK (COG-UK) Consortium,Tanya Golubchik et al
EPI_ISL_478815,"Oxford Viromics, NDM, University of Oxford; Oxford University Hospitals; Basingstoke and North Hampshire Hospital",COVID-19 Genomics UK (COG-UK) Consortium,Tanya Golubchik et al
EPI_ISL_478816,"Oxford Viromics, NDM, University of Oxford; Oxford University Hospitals; Basingstoke and North Hampshire Hospital",COVID-19 Genomics UK (COG-UK) Consortium,Tanya Golubchik et al
EPI_ISL_478817,"Oxford Viromics, NDM, University of Oxford; Oxford University Hospitals; Basingstoke and North Hampshire Hospital",COVID-19 Genomics UK (COG-UK) Consortium,Tanya Golubchik et al
EPI_ISL_478818,"Oxford Viromics, NDM, University of Oxford; Oxford University Hospitals; Basingstoke and North Hampshire Hospital",COVID-19 Genomics UK (COG-UK) Consortium,Tanya Golubchik et al
EPI_ISL_478819,"Oxford Viromics, NDM, University of Oxford; Oxford University Hospitals; Basingstoke and North Hampshire Hospital",COVID-19 Genomics UK (COG-UK) Consortium,Tanya Golubchik et al
EPI_ISL_478820,"Oxford Viromics, NDM, University of Oxford; Oxford University Hospitals; Basingstoke and North Hampshire Hospital",COVID-19 Genomics UK (COG-UK) Consortium,Tanya Golubchik et al
EPI_ISL_478821,"Oxford Viromics, NDM, University of Oxford; Oxford University Hospitals; Basingstoke and North Hampshire Hospital",COVID-19 Genomics UK (COG-UK) Consortium,Tanya Golubchik et al
EPI_ISL_478822,"Oxford Viromics, NDM, University of Oxford; Oxford University Hospitals; Basingstoke and North Hampshire Hospital",COVID-19 Genomics UK (COG-UK) Consortium,Tanya Golubchik et al
EPI_ISL_478823,"Oxford Viromics, NDM, University of Oxford; Oxford University Hospitals; Basingstoke and North Hampshire Hospital",COVID-19 Genomics UK (COG-UK) Consortium,Tanya Golubchik et al
EPI_ISL_478824,"Oxford Viromics, NDM, University of Oxford; Oxford University Hospitals; Basingstoke and North Hampshire Hospital",COVID-19 Genomics UK (COG-UK) Consortium,Tanya Golubchik et al
EPI_ISL_478825,"Oxford Viromics, NDM, University of Oxford; Oxford University Hospitals; Basingstoke and North Hampshire Hospital",COVID-19 Genomics UK (COG-UK) Consortium,Tanya Golubchik et al
EPI_ISL_478826,"Oxford Viromics, NDM, University of Oxford; Oxford University Hospitals; Basingstoke and North Hampshire Hospital",COVID-19 Genomics UK (COG-UK) Consortium,Tanya Golubchik et al
EPI_ISL_478827,"Oxford Viromics, NDM, University of Oxford; Oxford University Hospitals; Basingstoke and North Hampshire Hospital",COVID-19 Genomics UK (COG-UK) Consortium,Tanya Golubchik et al
EPI_ISL_478828,"Oxford Viromics, NDM, University of Oxford; Oxford University Hospitals; Basingstoke and North Hampshire Hospital",COVID-19 Genomics UK (COG-UK) Consortium,Tanya Golubchik et al
EPI_ISL_478829,"Oxford Viromics, NDM, University of Oxford; Oxford University Hospitals; Basingstoke and North Hampshire Hospital",COVID-19 Genomics UK (COG-UK) Consortium,Tanya Golubchik et al
EPI_ISL_478830,"Oxford Viromics, NDM, University of Oxford; Oxford University Hospitals; Basingstoke and North Hampshire Hospital",COVID-19 Genomics UK (COG-UK) Consortium,Tanya Golubchik et al
EPI_ISL_478831,"Oxford Viromics, NDM, University of Oxford; Oxford University Hospitals; Basingstoke and North Hampshire Hospital",COVID-19 Genomics UK (COG-UK) Consortium,Tanya Golubchik et al
EPI_ISL_478832,"Oxford Viromics, NDM, University of Oxford; Oxford University Hospitals; Basingstoke and North Hampshire Hospital",COVID-19 Genomics UK (COG-UK) Consortium,Tanya Golubchik et al
EPI_ISL_478834,"Oxford Viromics, NDM, University of Oxford; Oxford University Hospitals; Basingstoke and North Hampshire Hospital",COVID-19 Genomics UK (COG-UK) Consortium,Tanya Golubchik et al
EPI_ISL_478835,"Oxford Viromics, NDM, University of Oxford; Oxford University Hospitals; Basingstoke and North Hampshire Hospital",COVID-19 Genomics UK (COG-UK) Consortium,Tanya Golubchik et al
EPI_ISL_478836,"Oxford Viromics, NDM, University of Oxford; Oxford University Hospitals; Basingstoke and North Hampshire Hospital",COVID-19 Genomics UK (COG-UK) Consortium,Tanya Golubchik et al
EPI_ISL_478837,"Oxford Viromics, NDM, University of Oxford; Oxford University Hospitals; Basingstoke and North Hampshire Hospital",COVID-19 Genomics UK (COG-UK) Consortium,Tanya Golubchik et al
EPI_ISL_478838,"Oxford Viromics, NDM, University of Oxford; Oxford University Hospitals; Basingstoke and North Hampshire Hospital",COVID-19 Genomics UK (COG-UK) Consortium,Tanya Golubchik et al
EPI_ISL_478839,"Oxford Viromics, NDM, University of Oxford; Oxford University Hospitals; Basingstoke and North Hampshire Hospital",COVID-19 Genomics UK (COG-UK) Consortium,Tanya Golubchik et al
EPI_ISL_478840,"Oxford Viromics, NDM, University of Oxford; Oxford University Hospitals; Basingstoke and North Hampshire Hospital",COVID-19 Genomics UK (COG-UK) Consortium,Tanya Golubchik et al
EPI_ISL_478841,"Oxford Viromics, NDM, University of Oxford; Oxford University Hospitals; Basingstoke and North Hampshire Hospital",COVID-19 Genomics UK (COG-UK) Consortium,Tanya Golubchik et al
EPI_ISL_478842,"Oxford Viromics, NDM, University of Oxford; Oxford University Hospitals; Basingstoke and North Hampshire Hospital",COVID-19 Genomics UK (COG-UK) Consortium,Tanya Golubchik et al
EPI_ISL_478843,"Oxford Viromics, NDM, University of Oxford; Oxford University Hospitals; Basingstoke and North Hampshire Hospital",COVID-19 Genomics UK (COG-UK) Consortium,Tanya Golubchik et al
EPI_ISL_478844,"Oxford Viromics, NDM, University of Oxford; Oxford University Hospitals; Basingstoke and North Hampshire Hospital",COVID-19 Genomics UK (COG-UK) Consortium,Tanya Golubchik et al
EPI_ISL_478845,"Oxford Viromics, NDM, University of Oxford; Oxford University Hospitals; Basingstoke and North Hampshire Hospital",COVID-19 Genomics UK (COG-UK) Consortium,Tanya Golubchik et al
EPI_ISL_478846,"Oxford Viromics, NDM, University of Oxford; Oxford University Hospitals; Basingstoke and North Hampshire Hospital",COVID-19 Genomics UK (COG-UK) Consortium,Tanya Golubchik et al
EPI_ISL_478847,"Oxford Viromics, NDM, University of Oxford; Oxford University Hospitals; Basingstoke and North Hampshire Hospital",COVID-19 Genomics UK (COG-UK) Consortium,Tanya Golubchik et al
EPI_ISL_478848,"Oxford Viromics, NDM, University of Oxford; Oxford University Hospitals; Basingstoke and North Hampshire Hospital",COVID-19 Genomics UK (COG-UK) Consortium,Tanya Golubchik et al
EPI_ISL_478849,"Oxford Viromics, NDM, University of Oxford; Oxford University Hospitals; Basingstoke and North Hampshire Hospital",COVID-19 Genomics UK (COG-UK) Consortium,Tanya Golubchik et al
EPI_ISL_478850,"Oxford Viromics, NDM, University of Oxford; Oxford University Hospitals; Basingstoke and North Hampshire Hospital",COVID-19 Genomics UK (COG-UK) Consortium,Tanya Golubchik et al
EPI_ISL_478851,"Oxford Viromics, NDM, University of Oxford; Oxford University Hospitals; Basingstoke and North Hampshire Hospital",COVID-19 Genomics UK (COG-UK) Consortium,Tanya Golubchik et al
EPI_ISL_478852,"Oxford Viromics, NDM, University of Oxford; Oxford University Hospitals; Basingstoke and North Hampshire Hospital",COVID-19 Genomics UK (COG-UK) Consortium,Tanya Golubchik et al
EPI_ISL_478853,"Oxford Viromics, NDM, University of Oxford; Oxford University Hospitals; Basingstoke and North Hampshire Hospital",COVID-19 Genomics UK (COG-UK) Consortium,Tanya Golubchik et al
EPI_ISL_478854,"Oxford Viromics, NDM, University of Oxford; Oxford University Hospitals; Basingstoke and North Hampshire Hospital",COVID-19 Genomics UK (COG-UK) Consortium,Tanya Golubchik et al
EPI_ISL_478855,"Oxford Viromics, NDM, University of Oxford; Oxford University Hospitals; Basingstoke and North Hampshire Hospital",COVID-19 Genomics UK (COG-UK) Consortium,Tanya Golubchik et al
EPI_ISL_478856,"Oxford Viromics, NDM, University of Oxford; Oxford University Hospitals; Basingstoke and North Hampshire Hospital",COVID-19 Genomics UK (COG-UK) Consortium,Tanya Golubchik et al
EPI_ISL_478857,"Oxford Viromics, NDM, University of Oxford; Oxford University Hospitals; Basingstoke and North Hampshire Hospital",COVID-19 Genomics UK (COG-UK) Consortium,Tanya Golubchik et al
EPI_ISL_478858,"Oxford Viromics, NDM, University of Oxford; Oxford University Hospitals; Basingstoke and North Hampshire Hospital",COVID-19 Genomics UK (COG-UK) Consortium,Tanya Golubchik et al
EPI_ISL_478859,"Oxford Viromics, NDM, University of Oxford; Oxford University Hospitals; Basingstoke and North Hampshire Hospital",COVID-19 Genomics UK (COG-UK) Consortium,Tanya Golubchik et al
EPI_ISL_478860,"Oxford Viromics, NDM, University of Oxford; Oxford University Hospitals; Basingstoke and North Hampshire Hospital",COVID-19 Genomics UK (COG-UK) Consortium,Tanya Golubchik et al
EPI_ISL_478861,"Oxford Viromics, NDM, University of Oxford; Oxford University Hospitals; Basingstoke and North Hampshire Hospital",COVID-19 Genomics UK (COG-UK) Consortium,Tanya Golubchik et al
EPI_ISL_478862,"Oxford Viromics, NDM, University of Oxford; Oxford University Hospitals; Basingstoke and North Hampshire Hospital",COVID-19 Genomics UK (COG-UK) Consortium,Tanya Golubchik et al
EPI_ISL_478863,"Oxford Viromics, NDM, University of Oxford; Oxford University Hospitals; Basingstoke and North Hampshire Hospital",COVID-19 Genomics UK (COG-UK) Consortium,Tanya Golubchik et al
EPI_ISL_478864,"Oxford Viromics, NDM, University of Oxford; Oxford University Hospitals; Basingstoke and North Hampshire Hospital",COVID-19 Genomics UK (COG-UK) Consortium,Tanya Golubchik et al
EPI_ISL_478865,"Oxford Viromics, NDM, University of Oxford; Oxford University Hospitals; Basingstoke and North Hampshire Hospital",COVID-19 Genomics UK (COG-UK) Consortium,Tanya Golubchik et al
EPI_ISL_478866,"Oxford Viromics, NDM, University of Oxford; Oxford University Hospitals; Basingstoke and North Hampshire Hospital",COVID-19 Genomics UK (COG-UK) Consortium,Tanya Golubchik et al
EPI_ISL_478867,"Oxford Viromics, NDM, University of Oxford; Oxford University Hospitals; Basingstoke and North Hampshire Hospital",COVID-19 Genomics UK (COG-UK) Consortium,Tanya Golubchik et al
EPI_ISL_478868,"Oxford Viromics, NDM, University of Oxford; Oxford University Hospitals; Basingstoke and North Hampshire Hospital",COVID-19 Genomics UK (COG-UK) Consortium,Tanya Golubchik et al
EPI_ISL_478869,"Oxford Viromics, NDM, University of Oxford; Oxford University Hospitals; Basingstoke and North Hampshire Hospital",COVID-19 Genomics UK (COG-UK) Consortium,Tanya Golubchik et al
EPI_ISL_478870,"Oxford Viromics, NDM, University of Oxford; Oxford University Hospitals; Basingstoke and North Hampshire Hospital",COVID-19 Genomics UK (COG-UK) Consortium,Tanya Golubchik et al
EPI_ISL_478871,"Oxford Viromics, NDM, University of Oxford; Oxford University Hospitals; Basingstoke and North Hampshire Hospital",COVID-19 Genomics UK (COG-UK) Consortium,Tanya Golubchik et al
EPI_ISL_478872,"Oxford Viromics, NDM, University of Oxford; Oxford University Hospitals; Basingstoke and North Hampshire Hospital",COVID-19 Genomics UK (COG-UK) Consortium,Tanya Golubchik et al
EPI_ISL_478873,"Oxford Viromics, NDM, University of Oxford; Oxford University Hospitals; Basingstoke and North Hampshire Hospital",COVID-19 Genomics UK (COG-UK) Consortium,Tanya Golubchik et al
EPI_ISL_478874,"Oxford Viromics, NDM, University of Oxford; Oxford University Hospitals; Basingstoke and North Hampshire Hospital",COVID-19 Genomics UK (COG-UK) Consortium,Tanya Golubchik et al
EPI_ISL_478875,"Oxford Viromics, NDM, University of Oxford; Oxford University Hospitals; Basingstoke and North Hampshire Hospital",COVID-19 Genomics UK (COG-UK) Consortium,Tanya Golubchik et al
EPI_ISL_478876,"Oxford Viromics, NDM, University of Oxford; Oxford University Hospitals; Basingstoke and North Hampshire Hospital",COVID-19 Genomics UK (COG-UK) Consortium,Tanya Golubchik et al
EPI_ISL_478877,"Oxford Viromics, NDM, University of Oxford; Oxford University Hospitals; Basingstoke and North Hampshire Hospital",COVID-19 Genomics UK (COG-UK) Consortium,Tanya Golubchik et al
EPI_ISL_478878,"Oxford Viromics, NDM, University of Oxford; Oxford University Hospitals; Basingstoke and North Hampshire Hospital",COVID-19 Genomics UK (COG-UK) Consortium,Tanya Golubchik et al
EPI_ISL_478879,"Oxford Viromics, NDM, University of Oxford; Oxford University Hospitals; Basingstoke and North Hampshire Hospital",COVID-19 Genomics UK (COG-UK) Consortium,Tanya Golubchik et al
EPI_ISL_478880,"Oxford Viromics, NDM, University of Oxford; Oxford University Hospitals; Basingstoke and North Hampshire Hospital",COVID-19 Genomics UK (COG-UK) Consortium,Tanya Golubchik et al
EPI_ISL_478881,"Oxford Viromics, NDM, University of Oxford; Oxford University Hospitals; Basingstoke and North Hampshire Hospital",COVID-19 Genomics UK (COG-UK) Consortium,Tanya Golubchik et al
EPI_ISL_478882,"Oxford Viromics, NDM, University of Oxford; Oxford University Hospitals; Basingstoke and North Hampshire Hospital",COVID-19 Genomics UK (COG-UK) Consortium,Tanya Golubchik et al
EPI_ISL_478883,"Oxford Viromics, NDM, University of Oxford; Oxford University Hospitals; Basingstoke and North Hampshire Hospital",COVID-19 Genomics UK (COG-UK) Consortium,Tanya Golubchik et al
EPI_ISL_478884,"Oxford Viromics, NDM, University of Oxford; Oxford University Hospitals; Basingstoke and North Hampshire Hospital",COVID-19 Genomics UK (COG-UK) Consortium,Tanya Golubchik et al
EPI_ISL_478885,"Oxford Viromics, NDM, University of Oxford; Oxford University Hospitals; Basingstoke and North Hampshire Hospital",COVID-19 Genomics UK (COG-UK) Consortium,Tanya Golubchik et al
EPI_ISL_478886,"Oxford Viromics, NDM, University of Oxford; Oxford University Hospitals; Basingstoke and North Hampshire Hospital",COVID-19 Genomics UK (COG-UK) Consortium,Tanya Golubchik et al
EPI_ISL_478887,"Oxford Viromics, NDM, University of Oxford; Oxford University Hospitals; Basingstoke and North Hampshire Hospital",COVID-19 Genomics UK (COG-UK) Consortium,Tanya Golubchik et al
EPI_ISL_478888,"Oxford Viromics, NDM, University of Oxford; Oxford University Hospitals; Basingstoke and North Hampshire Hospital",COVID-19 Genomics UK (COG-UK) Consortium,Tanya Golubchik et al
EPI_ISL_478891,"Oxford Viromics, NDM, University of Oxford; Oxford University Hospitals; Basingstoke and North Hampshire Hospital",COVID-19 Genomics UK (COG-UK) Consortium,Tanya Golubchik et al
EPI_ISL_478892,"Oxford Viromics, NDM, University of Oxford; Oxford University Hospitals; Basingstoke and North Hampshire Hospital",COVID-19 Genomics UK (COG-UK) Consortium,Tanya Golubchik et al
EPI_ISL_478893,"Oxford Viromics, NDM, University of Oxford; Oxford University Hospitals; Basingstoke and North Hampshire Hospital",COVID-19 Genomics UK (COG-UK) Consortium,Tanya Golubchik et al
EPI_ISL_478894,"Oxford Viromics, NDM, University of Oxford; Oxford University Hospitals; Basingstoke and North Hampshire Hospital",COVID-19 Genomics UK (COG-UK) Consortium,Tanya Golubchik et al
EPI_ISL_478895,"Oxford Viromics, NDM, University of Oxford; Oxford University Hospitals; Basingstoke and North Hampshire Hospital",COVID-19 Genomics UK (COG-UK) Consortium,Tanya Golubchik et al
EPI_ISL_478896,"Oxford Viromics, NDM, University of Oxford; Oxford University Hospitals; Basingstoke and North Hampshire Hospital",COVID-19 Genomics UK (COG-UK) Consortium,Tanya Golubchik et al
EPI_ISL_478897,"Oxford Viromics, NDM, University of Oxford; Oxford University Hospitals; Basingstoke and North Hampshire Hospital",COVID-19 Genomics UK (COG-UK) Consortium,Tanya Golubchik et al
EPI_ISL_478898,"Oxford Viromics, NDM, University of Oxford; Oxford University Hospitals; Basingstoke and North Hampshire Hospital",COVID-19 Genomics UK (COG-UK) Consortium,Tanya Golubchik et al
EPI_ISL_478899,"Oxford Viromics, NDM, University of Oxford; Oxford University Hospitals; Basingstoke and North Hampshire Hospital",COVID-19 Genomics UK (COG-UK) Consortium,Tanya Golubchik et al
EPI_ISL_478900,"Oxford Viromics, NDM, University of Oxford; Oxford University Hospitals; Basingstoke and North Hampshire Hospital",COVID-19 Genomics UK (COG-UK) Consortium,Tanya Golubchik et al
EPI_ISL_478901,"Oxford Viromics, NDM, University of Oxford; Oxford University Hospitals; Basingstoke and North Hampshire Hospital",COVID-19 Genomics UK (COG-UK) Consortium,Tanya Golubchik et al
EPI_ISL_478902,"Oxford Viromics, NDM, University of Oxford; Oxford University Hospitals; Basingstoke and North Hampshire Hospital",COVID-19 Genomics UK (COG-UK) Consortium,Tanya Golubchik et al
EPI_ISL_478903,"Oxford Viromics, NDM, University of Oxford; Oxford University Hospitals; Basingstoke and North Hampshire Hospital",COVID-19 Genomics UK (COG-UK) Consortium,Tanya Golubchik et al
EPI_ISL_478904,"Oxford Viromics, NDM, University of Oxford; Oxford University Hospitals; Basingstoke and North Hampshire Hospital",COVID-19 Genomics UK (COG-UK) Consortium,Tanya Golubchik et al
EPI_ISL_478905,"Oxford Viromics, NDM, University of Oxford; Oxford University Hospitals; Basingstoke and North Hampshire Hospital",COVID-19 Genomics UK (COG-UK) Consortium,Tanya Golubchik et al
EPI_ISL_478906,"Oxford Viromics, NDM, University of Oxford; Oxford University Hospitals; Basingstoke and North Hampshire Hospital",COVID-19 Genomics UK (COG-UK) Consortium,Tanya Golubchik et al
EPI_ISL_478907,"Oxford Viromics, NDM, University of Oxford; Oxford University Hospitals; Basingstoke and North Hampshire Hospital",COVID-19 Genomics UK (COG-UK) Consortium,Tanya Golubchik et al
EPI_ISL_478908,"Oxford Viromics, NDM, University of Oxford; Oxford University Hospitals; Basingstoke and North Hampshire Hospital",COVID-19 Genomics UK (COG-UK) Consortium,Tanya Golubchik et al
EPI_ISL_478909,"Oxford Viromics, NDM, University of Oxford; Oxford University Hospitals; Basingstoke and North Hampshire Hospital",COVID-19 Genomics UK (COG-UK) Consortium,Tanya Golubchik et al
EPI_ISL_478910,"Oxford Viromics, NDM, University of Oxford; Oxford University Hospitals; Basingstoke and North Hampshire Hospital",COVID-19 Genomics UK (COG-UK) Consortium,Tanya Golubchik et al
EPI_ISL_478911,"Oxford Viromics, NDM, University of Oxford; Oxford University Hospitals; Basingstoke and North Hampshire Hospital",COVID-19 Genomics UK (COG-UK) Consortium,Tanya Golubchik et al
EPI_ISL_478912,"Oxford Viromics, NDM, University of Oxford; Oxford University Hospitals; Basingstoke and North Hampshire Hospital",COVID-19 Genomics UK (COG-UK) Consortium,Tanya Golubchik et al
EPI_ISL_478913,"Oxford Viromics, NDM, University of Oxford; Oxford University Hospitals; Basingstoke and North Hampshire Hospital",COVID-19 Genomics UK (COG-UK) Consortium,Tanya Golubchik et al
EPI_ISL_478914,"Oxford Viromics, NDM, University of Oxford; Oxford University Hospitals; Basingstoke and North Hampshire Hospital",COVID-19 Genomics UK (COG-UK) Consortium,Tanya Golubchik et al
EPI_ISL_478917,"Oxford Viromics, NDM, University of Oxford; Oxford University Hospitals; Basingstoke and North Hampshire Hospital",COVID-19 Genomics UK (COG-UK) Consortium,Tanya Golubchik et al
EPI_ISL_478918,"Oxford Viromics, NDM, University of Oxford; Oxford University Hospitals; Basingstoke and North Hampshire Hospital",COVID-19 Genomics UK (COG-UK) Consortium,Tanya Golubchik et al
EPI_ISL_478919,"Oxford Viromics, NDM, University of Oxford; Oxford University Hospitals; Basingstoke and North Hampshire Hospital",COVID-19 Genomics UK (COG-UK) Consortium,Tanya Golubchik et al
EPI_ISL_478920,"Oxford Viromics, NDM, University of Oxford; Oxford University Hospitals; Basingstoke and North Hampshire Hospital",COVID-19 Genomics UK (COG-UK) Consortium,Tanya Golubchik et al
EPI_ISL_478921,"Oxford Viromics, NDM, University of Oxford; Oxford University Hospitals; Basingstoke and North Hampshire Hospital",COVID-19 Genomics UK (COG-UK) Consortium,Tanya Golubchik et al
EPI_ISL_478922,"Oxford Viromics, NDM, University of Oxford; Oxford University Hospitals; Basingstoke and North Hampshire Hospital",COVID-19 Genomics UK (COG-UK) Consortium,Tanya Golubchik et al
EPI_ISL_478923,"Oxford Viromics, NDM, University of Oxford; Oxford University Hospitals; Basingstoke and North Hampshire Hospital",COVID-19 Genomics UK (COG-UK) Consortium,Tanya Golubchik et al
EPI_ISL_478924,"Oxford Viromics, NDM, University of Oxford; Oxford University Hospitals; Basingstoke and North Hampshire Hospital",COVID-19 Genomics UK (COG-UK) Consortium,Tanya Golubchik et al
EPI_ISL_478925,"Oxford Viromics, NDM, University of Oxford; Oxford University Hospitals; Basingstoke and North Hampshire Hospital",COVID-19 Genomics UK (COG-UK) Consortium,Tanya Golubchik et al
EPI_ISL_478926,"Oxford Viromics, NDM, University of Oxford; Oxford University Hospitals; Basingstoke and North Hampshire Hospital",COVID-19 Genomics UK (COG-UK) Consortium,Tanya Golubchik et al
EPI_ISL_478927,"Oxford Viromics, NDM, University of Oxford; Oxford University Hospitals; Basingstoke and North Hampshire Hospital",COVID-19 Genomics UK (COG-UK) Consortium,Tanya Golubchik et al
EPI_ISL_478928,"Oxford Viromics, NDM, University of Oxford; Oxford University Hospitals; Basingstoke and North Hampshire Hospital",COVID-19 Genomics UK (COG-UK) Consortium,Tanya Golubchik et al
EPI_ISL_478929,"Oxford Viromics, NDM, University of Oxford; Oxford University Hospitals; Basingstoke and North Hampshire Hospital",COVID-19 Genomics UK (COG-UK) Consortium,Tanya Golubchik et al
EPI_ISL_478931,"Oxford Viromics, NDM, University of Oxford; Oxford University Hospitals; Basingstoke and North Hampshire Hospital",COVID-19 Genomics UK (COG-UK) Consortium,Tanya Golubchik et al
EPI_ISL_478932,"Oxford Viromics, NDM, University of Oxford; Oxford University Hospitals; Basingstoke and North Hampshire Hospital",COVID-19 Genomics UK (COG-UK) Consortium,Tanya Golubchik et al
EPI_ISL_478933,"Oxford Viromics, NDM, University of Oxford; Oxford University Hospitals; Basingstoke and North Hampshire Hospital",COVID-19 Genomics UK (COG-UK) Consortium,Tanya Golubchik et al
EPI_ISL_478934,"Oxford Viromics, NDM, University of Oxford; Oxford University Hospitals; Basingstoke and North Hampshire Hospital",COVID-19 Genomics UK (COG-UK) Consortium,Tanya Golubchik et al
EPI_ISL_478935,"Oxford Viromics, NDM, University of Oxford; Oxford University Hospitals; Basingstoke and North Hampshire Hospital",COVID-19 Genomics UK (COG-UK) Consortium,Tanya Golubchik et al
EPI_ISL_478936,"Oxford Viromics, NDM, University of Oxford; Oxford University Hospitals; Basingstoke and North Hampshire Hospital",COVID-19 Genomics UK (COG-UK) Consortium,Tanya Golubchik et al
EPI_ISL_478937,"Oxford Viromics, NDM, University of Oxford; Oxford University Hospitals; Basingstoke and North Hampshire Hospital",COVID-19 Genomics UK (COG-UK) Consortium,Tanya Golubchik et al
EPI_ISL_478939,"Oxford Viromics, NDM, University of Oxford; Oxford University Hospitals; Basingstoke and North Hampshire Hospital",COVID-19 Genomics UK (COG-UK) Consortium,Tanya Golubchik et al
EPI_ISL_478940,"Oxford Viromics, NDM, University of Oxford; Oxford University Hospitals; Basingstoke and North Hampshire Hospital",COVID-19 Genomics UK (COG-UK) Consortium,Tanya Golubchik et al
EPI_ISL_478941,"Oxford Viromics, NDM, University of Oxford; Oxford University Hospitals; Basingstoke and North Hampshire Hospital",COVID-19 Genomics UK (COG-UK) Consortium,Tanya Golubchik et al
EPI_ISL_478942,"Oxford Viromics, NDM, University of Oxford; Oxford University Hospitals; Basingstoke and North Hampshire Hospital",COVID-19 Genomics UK (COG-UK) Consortium,Tanya Golubchik et al
EPI_ISL_478943,"Oxford Viromics, NDM, University of Oxford; Oxford University Hospitals; Basingstoke and North Hampshire Hospital",COVID-19 Genomics UK (COG-UK) Consortium,Tanya Golubchik et al
EPI_ISL_478945,"Oxford Viromics, NDM, University of Oxford; Oxford University Hospitals; Basingstoke and North Hampshire Hospital",COVID-19 Genomics UK (COG-UK) Consortium,Tanya Golubchik et al
EPI_ISL_478948,"Oxford Viromics, NDM, University of Oxford; Oxford University Hospitals; Basingstoke and North Hampshire Hospital",COVID-19 Genomics UK (COG-UK) Consortium,Tanya Golubchik et al
EPI_ISL_478949,"Oxford Viromics, NDM, University of Oxford; Oxford University Hospitals; Basingstoke and North Hampshire Hospital",COVID-19 Genomics UK (COG-UK) Consortium,Tanya Golubchik et al
EPI_ISL_478950,"Oxford Viromics, NDM, University of Oxford; Oxford University Hospitals; Basingstoke and North Hampshire Hospital",COVID-19 Genomics UK (COG-UK) Consortium,Tanya Golubchik et al
EPI_ISL_478952,"Oxford Viromics, NDM, University of Oxford; Oxford University Hospitals; Basingstoke and North Hampshire Hospital",COVID-19 Genomics UK (COG-UK) Consortium,Tanya Golubchik et al
EPI_ISL_478953,"Oxford Viromics, NDM, University of Oxford; Oxford University Hospitals; Basingstoke and North Hampshire Hospital",COVID-19 Genomics UK (COG-UK) Consortium,Tanya Golubchik et al
EPI_ISL_478954,"Oxford Viromics, NDM, University of Oxford; Oxford University Hospitals; Basingstoke and North Hampshire Hospital",COVID-19 Genomics UK (COG-UK) Consortium,Tanya Golubchik et al
EPI_ISL_478955,"Oxford Viromics, NDM, University of Oxford; Oxford University Hospitals; Basingstoke and North Hampshire Hospital",COVID-19 Genomics UK (COG-UK) Consortium,Tanya Golubchik et al
EPI_ISL_478956,"Oxford Viromics, NDM, University of Oxford; Oxford University Hospitals; Basingstoke and North Hampshire Hospital",COVID-19 Genomics UK (COG-UK) Consortium,Tanya Golubchik et al
EPI_ISL_478957,"Oxford Viromics, NDM, University of Oxford; Oxford University Hospitals; Basingstoke and North Hampshire Hospital",COVID-19 Genomics UK (COG-UK) Consortium,Tanya Golubchik et al
EPI_ISL_478958,"Oxford Viromics, NDM, University of Oxford; Oxford University Hospitals; Basingstoke and North Hampshire Hospital",COVID-19 Genomics UK (COG-UK) Consortium,Tanya Golubchik et al
EPI_ISL_478959,"Oxford Viromics, NDM, University of Oxford; Oxford University Hospitals; Basingstoke and North Hampshire Hospital",COVID-19 Genomics UK (COG-UK) Consortium,Tanya Golubchik et al
EPI_ISL_478960,"Oxford Viromics, NDM, University of Oxford; Oxford University Hospitals; Basingstoke and North Hampshire Hospital",COVID-19 Genomics UK (COG-UK) Consortium,Tanya Golubchik et al
EPI_ISL_478961,"Oxford Viromics, NDM, University of Oxford; Oxford University Hospitals; Basingstoke and North Hampshire Hospital",COVID-19 Genomics UK (COG-UK) Consortium,Tanya Golubchik et al
EPI_ISL_478962,"Oxford Viromics, NDM, University of Oxford; Oxford University Hospitals; Basingstoke and North Hampshire Hospital",COVID-19 Genomics UK (COG-UK) Consortium,Tanya Golubchik et al
EPI_ISL_478963,"Oxford Viromics, NDM, University of Oxford; Oxford University Hospitals; Basingstoke and North Hampshire Hospital",COVID-19 Genomics UK (COG-UK) Consortium,Tanya Golubchik et al
EPI_ISL_478965,"Oxford Viromics, NDM, University of Oxford; Oxford University Hospitals; Basingstoke and North Hampshire Hospital",COVID-19 Genomics UK (COG-UK) Consortium,Tanya Golubchik et al
EPI_ISL_478966,"Oxford Viromics, NDM, University of Oxford; Oxford University Hospitals; Basingstoke and North Hampshire Hospital",COVID-19 Genomics UK (COG-UK) Consortium,Tanya Golubchik et al
EPI_ISL_478967,"Oxford Viromics, NDM, University of Oxford; Oxford University Hospitals; Basingstoke and North Hampshire Hospital",COVID-19 Genomics UK (COG-UK) Consortium,Tanya Golubchik et al
EPI_ISL_478968,"Oxford Viromics, NDM, University of Oxford; Oxford University Hospitals; Basingstoke and North Hampshire Hospital",COVID-19 Genomics UK (COG-UK) Consortium,Tanya Golubchik et al
EPI_ISL_478969,"Oxford Viromics, NDM, University of Oxford; Oxford University Hospitals; Basingstoke and North Hampshire Hospital",COVID-19 Genomics UK (COG-UK) Consortium,Tanya Golubchik et al
EPI_ISL_478970,"Oxford Viromics, NDM, University of Oxford; Oxford University Hospitals; Basingstoke and North Hampshire Hospital",COVID-19 Genomics UK (COG-UK) Consortium,Tanya Golubchik et al
EPI_ISL_478971,"Oxford Viromics, NDM, University of Oxford; Oxford University Hospitals; Basingstoke and North Hampshire Hospital",COVID-19 Genomics UK (COG-UK) Consortium,Tanya Golubchik et al
EPI_ISL_478972,"Oxford Viromics, NDM, University of Oxford; Oxford University Hospitals; Basingstoke and North Hampshire Hospital",COVID-19 Genomics UK (COG-UK) Consortium,Tanya Golubchik et al
EPI_ISL_478973,"Oxford Viromics, NDM, University of Oxford; Oxford University Hospitals; Basingstoke and North Hampshire Hospital",COVID-19 Genomics UK (COG-UK) Consortium,Tanya Golubchik et al
EPI_ISL_478974,"Oxford Viromics, NDM, University of Oxford; Oxford University Hospitals; Basingstoke and North Hampshire Hospital",COVID-19 Genomics UK (COG-UK) Consortium,Tanya Golubchik et al
EPI_ISL_478975,"Oxford Viromics, NDM, University of Oxford; Oxford University Hospitals; Basingstoke and North Hampshire Hospital",COVID-19 Genomics UK (COG-UK) Consortium,Tanya Golubchik et al
EPI_ISL_478976,"Oxford Viromics, NDM, University of Oxford; Oxford University Hospitals; Basingstoke and North Hampshire Hospital",COVID-19 Genomics UK (COG-UK) Consortium,Tanya Golubchik et al
EPI_ISL_478977,"Oxford Viromics, NDM, University of Oxford; Oxford University Hospitals; Basingstoke and North Hampshire Hospital",COVID-19 Genomics UK (COG-UK) Consortium,Tanya Golubchik et al
EPI_ISL_478978,"Oxford Viromics, NDM, University of Oxford; Oxford University Hospitals; Basingstoke and North Hampshire Hospital",COVID-19 Genomics UK (COG-UK) Consortium,Tanya Golubchik et al
EPI_ISL_478979,"Oxford Viromics, NDM, University of Oxford; Oxford University Hospitals; Basingstoke and North Hampshire Hospital",COVID-19 Genomics UK (COG-UK) Consortium,Tanya Golubchik et al
EPI_ISL_478980,"Oxford Viromics, NDM, University of Oxford; Oxford University Hospitals; Basingstoke and North Hampshire Hospital",COVID-19 Genomics UK (COG-UK) Consortium,Tanya Golubchik et al
EPI_ISL_478981,"Oxford Viromics, NDM, University of Oxford; Oxford University Hospitals; Basingstoke and North Hampshire Hospital",COVID-19 Genomics UK (COG-UK) Consortium,Tanya Golubchik et al
EPI_ISL_478982,"Oxford Viromics, NDM, University of Oxford; Oxford University Hospitals; Basingstoke and North Hampshire Hospital",COVID-19 Genomics UK (COG-UK) Consortium,Tanya Golubchik et al
EPI_ISL_478983,"Oxford Viromics, NDM, University of Oxford; Oxford University Hospitals; Basingstoke and North Hampshire Hospital",COVID-19 Genomics UK (COG-UK) Consortium,Tanya Golubchik et al
EPI_ISL_478984,"Oxford Viromics, NDM, University of Oxford; Oxford University Hospitals; Basingstoke and North Hampshire Hospital",COVID-19 Genomics UK (COG-UK) Consortium,Tanya Golubchik et al
EPI_ISL_478985,"Oxford Viromics, NDM, University of Oxford; Oxford University Hospitals; Basingstoke and North Hampshire Hospital",COVID-19 Genomics UK (COG-UK) Consortium,Tanya Golubchik et al
EPI_ISL_478986,"Oxford Viromics, NDM, University of Oxford; Oxford University Hospitals; Basingstoke and North Hampshire Hospital",COVID-19 Genomics UK (COG-UK) Consortium,Tanya Golubchik et al
EPI_ISL_478987,"Oxford Viromics, NDM, University of Oxford; Oxford University Hospitals; Basingstoke and North Hampshire Hospital",COVID-19 Genomics UK (COG-UK) Consortium,Tanya Golubchik et al
EPI_ISL_478988,"Oxford Viromics, NDM, University of Oxford; Oxford University Hospitals; Basingstoke and North Hampshire Hospital",COVID-19 Genomics UK (COG-UK) Consortium,Tanya Golubchik et al
EPI_ISL_478989,"Oxford Viromics, NDM, University of Oxford; Oxford University Hospitals; Basingstoke and North Hampshire Hospital",COVID-19 Genomics UK (COG-UK) Consortium,Tanya Golubchik et al
EPI_ISL_478990,"Oxford Viromics, NDM, University of Oxford; Oxford University Hospitals; Basingstoke and North Hampshire Hospital",COVID-19 Genomics UK (COG-UK) Consortium,Tanya Golubchik et al
EPI_ISL_478991,"Oxford Viromics, NDM, University of Oxford; Oxford University Hospitals; Basingstoke and North Hampshire Hospital",COVID-19 Genomics UK (COG-UK) Consortium,Tanya Golubchik et al
EPI_ISL_478992,"Oxford Viromics, NDM, University of Oxford; Oxford University Hospitals; Basingstoke and North Hampshire Hospital",COVID-19 Genomics UK (COG-UK) Consortium,Tanya Golubchik et al
EPI_ISL_478993,"Oxford Viromics, NDM, University of Oxford; Oxford University Hospitals; Basingstoke and North Hampshire Hospital",COVID-19 Genomics UK (COG-UK) Consortium,Tanya Golubchik et al
EPI_ISL_478994,"Oxford Viromics, NDM, University of Oxford; Oxford University Hospitals; Basingstoke and North Hampshire Hospital",COVID-19 Genomics UK (COG-UK) Consortium,Tanya Golubchik et al
EPI_ISL_478995,"Oxford Viromics, NDM, University of Oxford; Oxford University Hospitals; Basingstoke and North Hampshire Hospital",COVID-19 Genomics UK (COG-UK) Consortium,Tanya Golubchik et al
EPI_ISL_478996,"Oxford Viromics, NDM, University of Oxford; Oxford University Hospitals; Basingstoke and North Hampshire Hospital",COVID-19 Genomics UK (COG-UK) Consortium,Tanya Golubchik et al
EPI_ISL_478997,"Oxford Viromics, NDM, University of Oxford; Oxford University Hospitals; Basingstoke and North Hampshire Hospital",COVID-19 Genomics UK (COG-UK) Consortium,Tanya Golubchik et al
EPI_ISL_478998,"Oxford Viromics, NDM, University of Oxford; Oxford University Hospitals; Basingstoke and North Hampshire Hospital",COVID-19 Genomics UK (COG-UK) Consortium,Tanya Golubchik et al
EPI_ISL_478999,"Oxford Viromics, NDM, University of Oxford; Oxford University Hospitals; Basingstoke and North Hampshire Hospital",COVID-19 Genomics UK (COG-UK) Consortium,Tanya Golubchik et al
EPI_ISL_479001,"Oxford Viromics, NDM, University of Oxford; Oxford University Hospitals; Basingstoke and North Hampshire Hospital",COVID-19 Genomics UK (COG-UK) Consortium,Tanya Golubchik et al
EPI_ISL_479002,"Oxford Viromics, NDM, University of Oxford; Oxford University Hospitals; Basingstoke and North Hampshire Hospital",COVID-19 Genomics UK (COG-UK) Consortium,Tanya Golubchik et al
EPI_ISL_479003,"Oxford Viromics, NDM, University of Oxford; Oxford University Hospitals; Basingstoke and North Hampshire Hospital",COVID-19 Genomics UK (COG-UK) Consortium,Tanya Golubchik et al
EPI_ISL_479005,"Oxford Viromics, NDM, University of Oxford; Oxford University Hospitals; Basingstoke and North Hampshire Hospital",COVID-19 Genomics UK (COG-UK) Consortium,Tanya Golubchik et al
EPI_ISL_479006,"Oxford Viromics, NDM, University of Oxford; Oxford University Hospitals; Basingstoke and North Hampshire Hospital",COVID-19 Genomics UK (COG-UK) Consortium,Tanya Golubchik et al
EPI_ISL_479007,"Oxford Viromics, NDM, University of Oxford; Oxford University Hospitals; Basingstoke and North Hampshire Hospital",COVID-19 Genomics UK (COG-UK) Consortium,Tanya Golubchik et al
EPI_ISL_479008,"Oxford Viromics, NDM, University of Oxford; Oxford University Hospitals; Basingstoke and North Hampshire Hospital",COVID-19 Genomics UK (COG-UK) Consortium,Tanya Golubchik et al
EPI_ISL_479009,"Oxford Viromics, NDM, University of Oxford; Oxford University Hospitals; Basingstoke and North Hampshire Hospital",COVID-19 Genomics UK (COG-UK) Consortium,Tanya Golubchik et al
EPI_ISL_479010,"Oxford Viromics, NDM, University of Oxford; Oxford University Hospitals; Basingstoke and North Hampshire Hospital",COVID-19 Genomics UK (COG-UK) Consortium,Tanya Golubchik et al
EPI_ISL_479011,"Oxford Viromics, NDM, University of Oxford; Oxford University Hospitals; Basingstoke and North Hampshire Hospital",COVID-19 Genomics UK (COG-UK) Consortium,Tanya Golubchik et al
EPI_ISL_479012,"Oxford Viromics, NDM, University of Oxford; Oxford University Hospitals; Basingstoke and North Hampshire Hospital",COVID-19 Genomics UK (COG-UK) Consortium,Tanya Golubchik et al
EPI_ISL_479013,"Oxford Viromics, NDM, University of Oxford; Oxford University Hospitals; Basingstoke and North Hampshire Hospital",COVID-19 Genomics UK (COG-UK) Consortium,Tanya Golubchik et al
EPI_ISL_479014,"Oxford Viromics, NDM, University of Oxford; Oxford University Hospitals; Basingstoke and North Hampshire Hospital",COVID-19 Genomics UK (COG-UK) Consortium,Tanya Golubchik et al
EPI_ISL_479015,"Oxford Viromics, NDM, University of Oxford; Oxford University Hospitals; Basingstoke and North Hampshire Hospital",COVID-19 Genomics UK (COG-UK) Consortium,Tanya Golubchik et al
EPI_ISL_479016,"Oxford Viromics, NDM, University of Oxford; Oxford University Hospitals; Basingstoke and North Hampshire Hospital",COVID-19 Genomics UK (COG-UK) Consortium,Tanya Golubchik et al
EPI_ISL_479017,"Oxford Viromics, NDM, University of Oxford; Oxford University Hospitals; Basingstoke and North Hampshire Hospital",COVID-19 Genomics UK (COG-UK) Consortium,Tanya Golubchik et al
EPI_ISL_479018,"Oxford Viromics, NDM, University of Oxford; Oxford University Hospitals; Basingstoke and North Hampshire Hospital",COVID-19 Genomics UK (COG-UK) Consortium,Tanya Golubchik et al
EPI_ISL_479019,"Oxford Viromics, NDM, University of Oxford; Oxford University Hospitals; Basingstoke and North Hampshire Hospital",COVID-19 Genomics UK (COG-UK) Consortium,Tanya Golubchik et al
EPI_ISL_479020,"Oxford Viromics, NDM, University of Oxford; Oxford University Hospitals; Basingstoke and North Hampshire Hospital",COVID-19 Genomics UK (COG-UK) Consortium,Tanya Golubchik et al
EPI_ISL_479022,"Oxford Viromics, NDM, University of Oxford; Oxford University Hospitals; Basingstoke and North Hampshire Hospital",COVID-19 Genomics UK (COG-UK) Consortium,Tanya Golubchik et al
EPI_ISL_479023,"Oxford Viromics, NDM, University of Oxford; Oxford University Hospitals; Basingstoke and North Hampshire Hospital",COVID-19 Genomics UK (COG-UK) Consortium,Tanya Golubchik et al
EPI_ISL_479024,"Oxford Viromics, NDM, University of Oxford; Oxford University Hospitals; Basingstoke and North Hampshire Hospital",COVID-19 Genomics UK (COG-UK) Consortium,Tanya Golubchik et al
EPI_ISL_479025,"Oxford Viromics, NDM, University of Oxford; Oxford University Hospitals; Basingstoke and North Hampshire Hospital",COVID-19 Genomics UK (COG-UK) Consortium,Tanya Golubchik et al
EPI_ISL_479026,"Oxford Viromics, NDM, University of Oxford; Oxford University Hospitals; Basingstoke and North Hampshire Hospital",COVID-19 Genomics UK (COG-UK) Consortium,Tanya Golubchik et al
EPI_ISL_479027,"Oxford Viromics, NDM, University of Oxford; Oxford University Hospitals; Basingstoke and North Hampshire Hospital",COVID-19 Genomics UK (COG-UK) Consortium,Tanya Golubchik et al
EPI_ISL_479028,"Oxford Viromics, NDM, University of Oxford; Oxford University Hospitals; Basingstoke and North Hampshire Hospital",COVID-19 Genomics UK (COG-UK) Consortium,Tanya Golubchik et al
EPI_ISL_479030,"Oxford Viromics, NDM, University of Oxford; Oxford University Hospitals; Basingstoke and North Hampshire Hospital",COVID-19 Genomics UK (COG-UK) Consortium,Tanya Golubchik et al
EPI_ISL_479031,"Oxford Viromics, NDM, University of Oxford; Oxford University Hospitals; Basingstoke and North Hampshire Hospital",COVID-19 Genomics UK (COG-UK) Consortium,Tanya Golubchik et al
EPI_ISL_479032,"Oxford Viromics, NDM, University of Oxford; Oxford University Hospitals; Basingstoke and North Hampshire Hospital",COVID-19 Genomics UK (COG-UK) Consortium,Tanya Golubchik et al
EPI_ISL_479033,"Oxford Viromics, NDM, University of Oxford; Oxford University Hospitals; Basingstoke and North Hampshire Hospital",COVID-19 Genomics UK (COG-UK) Consortium,Tanya Golubchik et al
EPI_ISL_479034,"Oxford Viromics, NDM, University of Oxford; Oxford University Hospitals; Basingstoke and North Hampshire Hospital",COVID-19 Genomics UK (COG-UK) Consortium,Tanya Golubchik et al
EPI_ISL_479035,"Oxford Viromics, NDM, University of Oxford; Oxford University Hospitals; Basingstoke and North Hampshire Hospital",COVID-19 Genomics UK (COG-UK) Consortium,Tanya Golubchik et al
EPI_ISL_479036,"Oxford Viromics, NDM, University of Oxford; Oxford University Hospitals; Basingstoke and North Hampshire Hospital",COVID-19 Genomics UK (COG-UK) Consortium,Tanya Golubchik et al
EPI_ISL_479037,"Oxford Viromics, NDM, University of Oxford; Oxford University Hospitals; Basingstoke and North Hampshire Hospital",COVID-19 Genomics UK (COG-UK) Consortium,Tanya Golubchik et al
EPI_ISL_479038,"Oxford Viromics, NDM, University of Oxford; Oxford University Hospitals; Basingstoke and North Hampshire Hospital",COVID-19 Genomics UK (COG-UK) Consortium,Tanya Golubchik et al
EPI_ISL_479039,"Oxford Viromics, NDM, University of Oxford; Oxford University Hospitals; Basingstoke and North Hampshire Hospital",COVID-19 Genomics UK (COG-UK) Consortium,Tanya Golubchik et al
EPI_ISL_479040,"Oxford Viromics, NDM, University of Oxford; Oxford University Hospitals; Basingstoke and North Hampshire Hospital",COVID-19 Genomics UK (COG-UK) Consortium,Tanya Golubchik et al
EPI_ISL_479041,"Oxford Viromics, NDM, University of Oxford; Oxford University Hospitals; Basingstoke and North Hampshire Hospital",COVID-19 Genomics UK (COG-UK) Consortium,Tanya Golubchik et al
EPI_ISL_479042,"Oxford Viromics, NDM, University of Oxford; Oxford University Hospitals; Basingstoke and North Hampshire Hospital",COVID-19 Genomics UK (COG-UK) Consortium,Tanya Golubchik et al
EPI_ISL_479043,"Oxford Viromics, NDM, University of Oxford; Oxford University Hospitals; Basingstoke and North Hampshire Hospital",COVID-19 Genomics UK (COG-UK) Consortium,Tanya Golubchik et al
EPI_ISL_479044,"Oxford Viromics, NDM, University of Oxford; Oxford University Hospitals; Basingstoke and North Hampshire Hospital",COVID-19 Genomics UK (COG-UK) Consortium,Tanya Golubchik et al
EPI_ISL_479045,"Oxford Viromics, NDM, University of Oxford; Oxford University Hospitals; Basingstoke and North Hampshire Hospital",COVID-19 Genomics UK (COG-UK) Consortium,Tanya Golubchik et al
EPI_ISL_479046,"Oxford Viromics, NDM, University of Oxford; Oxford University Hospitals; Basingstoke and North Hampshire Hospital",COVID-19 Genomics UK (COG-UK) Consortium,Tanya Golubchik et al
EPI_ISL_479047,"Oxford Viromics, NDM, University of Oxford; Oxford University Hospitals; Basingstoke and North Hampshire Hospital",COVID-19 Genomics UK (COG-UK) Consortium,Tanya Golubchik et al
EPI_ISL_479048,"Oxford Viromics, NDM, University of Oxford; Oxford University Hospitals; Basingstoke and North Hampshire Hospital",COVID-19 Genomics UK (COG-UK) Consortium,Tanya Golubchik et al
EPI_ISL_479050,"Oxford Viromics, NDM, University of Oxford; Oxford University Hospitals; Basingstoke and North Hampshire Hospital",COVID-19 Genomics UK (COG-UK) Consortium,Tanya Golubchik et al
EPI_ISL_479051,"Oxford Viromics, NDM, University of Oxford; Oxford University Hospitals; Basingstoke and North Hampshire Hospital",COVID-19 Genomics UK (COG-UK) Consortium,Tanya Golubchik et al
EPI_ISL_479052,"Oxford Viromics, NDM, University of Oxford; Oxford University Hospitals; Basingstoke and North Hampshire Hospital",COVID-19 Genomics UK (COG-UK) Consortium,Tanya Golubchik et al
EPI_ISL_479053,"Oxford Viromics, NDM, University of Oxford; Oxford University Hospitals; Basingstoke and North Hampshire Hospital",COVID-19 Genomics UK (COG-UK) Consortium,Tanya Golubchik et al
EPI_ISL_479054,"Oxford Viromics, NDM, University of Oxford; Oxford University Hospitals; Basingstoke and North Hampshire Hospital",COVID-19 Genomics UK (COG-UK) Consortium,Tanya Golubchik et al
EPI_ISL_479055,"Oxford Viromics, NDM, University of Oxford; Oxford University Hospitals; Basingstoke and North Hampshire Hospital",COVID-19 Genomics UK (COG-UK) Consortium,Tanya Golubchik et al
EPI_ISL_479056,"Oxford Viromics, NDM, University of Oxford; Oxford University Hospitals; Basingstoke and North Hampshire Hospital",COVID-19 Genomics UK (COG-UK) Consortium,Tanya Golubchik et al
EPI_ISL_479057,"Oxford Viromics, NDM, University of Oxford; Oxford University Hospitals; Basingstoke and North Hampshire Hospital",COVID-19 Genomics UK (COG-UK) Consortium,Tanya Golubchik et al
EPI_ISL_479058,"Oxford Viromics, NDM, University of Oxford; Oxford University Hospitals; Basingstoke and North Hampshire Hospital",COVID-19 Genomics UK (COG-UK) Consortium,Tanya Golubchik et al
EPI_ISL_479059,"Oxford Viromics, NDM, University of Oxford; Oxford University Hospitals; Basingstoke and North Hampshire Hospital",COVID-19 Genomics UK (COG-UK) Consortium,Tanya Golubchik et al
EPI_ISL_479060,"Oxford Viromics, NDM, University of Oxford; Oxford University Hospitals; Basingstoke and North Hampshire Hospital",COVID-19 Genomics UK (COG-UK) Consortium,Tanya Golubchik et al
EPI_ISL_479061,"Oxford Viromics, NDM, University of Oxford; Oxford University Hospitals; Basingstoke and North Hampshire Hospital",COVID-19 Genomics UK (COG-UK) Consortium,Tanya Golubchik et al
EPI_ISL_479062,"Oxford Viromics, NDM, University of Oxford; Oxford University Hospitals; Basingstoke and North Hampshire Hospital",COVID-19 Genomics UK (COG-UK) Consortium,Tanya Golubchik et al
EPI_ISL_479063,"Oxford Viromics, NDM, University of Oxford; Oxford University Hospitals; Basingstoke and North Hampshire Hospital",COVID-19 Genomics UK (COG-UK) Consortium,Tanya Golubchik et al
EPI_ISL_479064,"Oxford Viromics, NDM, University of Oxford; Oxford University Hospitals; Basingstoke and North Hampshire Hospital",COVID-19 Genomics UK (COG-UK) Consortium,Tanya Golubchik et al
EPI_ISL_479065,"Oxford Viromics, NDM, University of Oxford; Oxford University Hospitals; Basingstoke and North Hampshire Hospital",COVID-19 Genomics UK (COG-UK) Consortium,Tanya Golubchik et al
EPI_ISL_479066,"Oxford Viromics, NDM, University of Oxford; Oxford University Hospitals; Basingstoke and North Hampshire Hospital",COVID-19 Genomics UK (COG-UK) Consortium,Tanya Golubchik et al
EPI_ISL_479067,"Oxford Viromics, NDM, University of Oxford; Oxford University Hospitals; Basingstoke and North Hampshire Hospital",COVID-19 Genomics UK (COG-UK) Consortium,Tanya Golubchik et al
EPI_ISL_479068,"Oxford Viromics, NDM, University of Oxford; Oxford University Hospitals; Basingstoke and North Hampshire Hospital",COVID-19 Genomics UK (COG-UK) Consortium,Tanya Golubchik et al
EPI_ISL_479069,"Oxford Viromics, NDM, University of Oxford; Oxford University Hospitals; Basingstoke and North Hampshire Hospital",COVID-19 Genomics UK (COG-UK) Consortium,Tanya Golubchik et al
EPI_ISL_479071,"Oxford Viromics, NDM, University of Oxford; Oxford University Hospitals; Basingstoke and North Hampshire Hospital",COVID-19 Genomics UK (COG-UK) Consortium,Tanya Golubchik et al
EPI_ISL_479072,"Oxford Viromics, NDM, University of Oxford; Oxford University Hospitals; Basingstoke and North Hampshire Hospital",COVID-19 Genomics UK (COG-UK) Consortium,Tanya Golubchik et al
EPI_ISL_479073,"Oxford Viromics, NDM, University of Oxford; Oxford University Hospitals; Basingstoke and North Hampshire Hospital",COVID-19 Genomics UK (COG-UK) Consortium,Tanya Golubchik et al
EPI_ISL_479074,"Oxford Viromics, NDM, University of Oxford; Oxford University Hospitals; Basingstoke and North Hampshire Hospital",COVID-19 Genomics UK (COG-UK) Consortium,Tanya Golubchik et al
EPI_ISL_479075,"Oxford Viromics, NDM, University of Oxford; Oxford University Hospitals; Basingstoke and North Hampshire Hospital",COVID-19 Genomics UK (COG-UK) Consortium,Tanya Golubchik et al
EPI_ISL_479076,"Oxford Viromics, NDM, University of Oxford; Oxford University Hospitals; Basingstoke and North Hampshire Hospital",COVID-19 Genomics UK (COG-UK) Consortium,Tanya Golubchik et al
EPI_ISL_479077,"Oxford Viromics, NDM, University of Oxford; Oxford University Hospitals; Basingstoke and North Hampshire Hospital",COVID-19 Genomics UK (COG-UK) Consortium,Tanya Golubchik et al
EPI_ISL_479078,"Oxford Viromics, NDM, University of Oxford; Oxford University Hospitals; Basingstoke and North Hampshire Hospital",COVID-19 Genomics UK (COG-UK) Consortium,Tanya Golubchik et al
EPI_ISL_479079,"Oxford Viromics, NDM, University of Oxford; Oxford University Hospitals; Basingstoke and North Hampshire Hospital",COVID-19 Genomics UK (COG-UK) Consortium,Tanya Golubchik et al
EPI_ISL_479080,"Oxford Viromics, NDM, University of Oxford; Oxford University Hospitals; Basingstoke and North Hampshire Hospital",COVID-19 Genomics UK (COG-UK) Consortium,Tanya Golubchik et al
EPI_ISL_479081,"Oxford Viromics, NDM, University of Oxford; Oxford University Hospitals; Basingstoke and North Hampshire Hospital",COVID-19 Genomics UK (COG-UK) Consortium,Tanya Golubchik et al
EPI_ISL_479082,"Oxford Viromics, NDM, University of Oxford; Oxford University Hospitals; Basingstoke and North Hampshire Hospital",COVID-19 Genomics UK (COG-UK) Consortium,Tanya Golubchik et al
EPI_ISL_479083,"Oxford Viromics, NDM, University of Oxford; Oxford University Hospitals; Basingstoke and North Hampshire Hospital",COVID-19 Genomics UK (COG-UK) Consortium,Tanya Golubchik et al
EPI_ISL_479084,"Oxford Viromics, NDM, University of Oxford; Oxford University Hospitals; Basingstoke and North Hampshire Hospital",COVID-19 Genomics UK (COG-UK) Consortium,Tanya Golubchik et al
EPI_ISL_479085,"Oxford Viromics, NDM, University of Oxford; Oxford University Hospitals; Basingstoke and North Hampshire Hospital",COVID-19 Genomics UK (COG-UK) Consortium,Tanya Golubchik et al
EPI_ISL_479086,"Oxford Viromics, NDM, University of Oxford; Oxford University Hospitals; Basingstoke and North Hampshire Hospital",COVID-19 Genomics UK (COG-UK) Consortium,Tanya Golubchik et al
EPI_ISL_479087,"Oxford Viromics, NDM, University of Oxford; Oxford University Hospitals; Basingstoke and North Hampshire Hospital",COVID-19 Genomics UK (COG-UK) Consortium,Tanya Golubchik et al
EPI_ISL_479088,"Oxford Viromics, NDM, University of Oxford; Oxford University Hospitals; Basingstoke and North Hampshire Hospital",COVID-19 Genomics UK (COG-UK) Consortium,Tanya Golubchik et al
EPI_ISL_479089,"Oxford Viromics, NDM, University of Oxford; Oxford University Hospitals; Basingstoke and North Hampshire Hospital",COVID-19 Genomics UK (COG-UK) Consortium,Tanya Golubchik et al
EPI_ISL_479090,"Oxford Viromics, NDM, University of Oxford; Oxford University Hospitals; Basingstoke and North Hampshire Hospital",COVID-19 Genomics UK (COG-UK) Consortium,Tanya Golubchik et al
EPI_ISL_479091,"Oxford Viromics, NDM, University of Oxford; Oxford University Hospitals; Basingstoke and North Hampshire Hospital",COVID-19 Genomics UK (COG-UK) Consortium,Tanya Golubchik et al
EPI_ISL_479092,"Oxford Viromics, NDM, University of Oxford; Oxford University Hospitals; Basingstoke and North Hampshire Hospital",COVID-19 Genomics UK (COG-UK) Consortium,Tanya Golubchik et al
EPI_ISL_479093,"Oxford Viromics, NDM, University of Oxford; Oxford University Hospitals; Basingstoke and North Hampshire Hospital",COVID-19 Genomics UK (COG-UK) Consortium,Tanya Golubchik et al
EPI_ISL_479094,"Oxford Viromics, NDM, University of Oxford; Oxford University Hospitals; Basingstoke and North Hampshire Hospital",COVID-19 Genomics UK (COG-UK) Consortium,Tanya Golubchik et al
EPI_ISL_479095,"Oxford Viromics, NDM, University of Oxford; Oxford University Hospitals; Basingstoke and North Hampshire Hospital",COVID-19 Genomics UK (COG-UK) Consortium,Tanya Golubchik et al
EPI_ISL_479096,"Oxford Viromics, NDM, University of Oxford; Oxford University Hospitals; Basingstoke and North Hampshire Hospital",COVID-19 Genomics UK (COG-UK) Consortium,Tanya Golubchik et al
EPI_ISL_479097,"Oxford Viromics, NDM, University of Oxford; Oxford University Hospitals; Basingstoke and North Hampshire Hospital",COVID-19 Genomics UK (COG-UK) Consortium,Tanya Golubchik et al
EPI_ISL_479098,"Oxford Viromics, NDM, University of Oxford; Oxford University Hospitals; Basingstoke and North Hampshire Hospital",COVID-19 Genomics UK (COG-UK) Consortium,Tanya Golubchik et al
EPI_ISL_479099,"Oxford Viromics, NDM, University of Oxford; Oxford University Hospitals; Basingstoke and North Hampshire Hospital",COVID-19 Genomics UK (COG-UK) Consortium,Tanya Golubchik et al
EPI_ISL_479100,"Oxford Viromics, NDM, University of Oxford; Oxford University Hospitals; Basingstoke and North Hampshire Hospital",COVID-19 Genomics UK (COG-UK) Consortium,Tanya Golubchik et al
EPI_ISL_479101,"Oxford Viromics, NDM, University of Oxford; Oxford University Hospitals; Basingstoke and North Hampshire Hospital",COVID-19 Genomics UK (COG-UK) Consortium,Tanya Golubchik et al
EPI_ISL_479102,"Oxford Viromics, NDM, University of Oxford; Oxford University Hospitals; Basingstoke and North Hampshire Hospital",COVID-19 Genomics UK (COG-UK) Consortium,Tanya Golubchik et al
EPI_ISL_479103,"Oxford Viromics, NDM, University of Oxford; Oxford University Hospitals; Basingstoke and North Hampshire Hospital",COVID-19 Genomics UK (COG-UK) Consortium,Tanya Golubchik et al
EPI_ISL_479104,"Oxford Viromics, NDM, University of Oxford; Oxford University Hospitals; Basingstoke and North Hampshire Hospital",COVID-19 Genomics UK (COG-UK) Consortium,Tanya Golubchik et al
EPI_ISL_479105,"Oxford Viromics, NDM, University of Oxford; Oxford University Hospitals; Basingstoke and North Hampshire Hospital",COVID-19 Genomics UK (COG-UK) Consortium,Tanya Golubchik et al
EPI_ISL_479106,"Oxford Viromics, NDM, University of Oxford; Oxford University Hospitals; Basingstoke and North Hampshire Hospital",COVID-19 Genomics UK (COG-UK) Consortium,Tanya Golubchik et al
EPI_ISL_479107,"Oxford Viromics, NDM, University of Oxford; Oxford University Hospitals; Basingstoke and North Hampshire Hospital",COVID-19 Genomics UK (COG-UK) Consortium,Tanya Golubchik et al
EPI_ISL_479108,"Oxford Viromics, NDM, University of Oxford; Oxford University Hospitals; Basingstoke and North Hampshire Hospital",COVID-19 Genomics UK (COG-UK) Consortium,Tanya Golubchik et al
EPI_ISL_479109,"Oxford Viromics, NDM, University of Oxford; Oxford University Hospitals; Basingstoke and North Hampshire Hospital",COVID-19 Genomics UK (COG-UK) Consortium,Tanya Golubchik et al
EPI_ISL_479110,"Oxford Viromics, NDM, University of Oxford; Oxford University Hospitals; Basingstoke and North Hampshire Hospital",COVID-19 Genomics UK (COG-UK) Consortium,Tanya Golubchik et al
EPI_ISL_479111,"Oxford Viromics, NDM, University of Oxford; Oxford University Hospitals; Basingstoke and North Hampshire Hospital",COVID-19 Genomics UK (COG-UK) Consortium,Tanya Golubchik et al
EPI_ISL_479112,"Oxford Viromics, NDM, University of Oxford; Oxford University Hospitals; Basingstoke and North Hampshire Hospital",COVID-19 Genomics UK (COG-UK) Consortium,Tanya Golubchik et al
EPI_ISL_479113,"Oxford Viromics, NDM, University of Oxford; Oxford University Hospitals; Basingstoke and North Hampshire Hospital",COVID-19 Genomics UK (COG-UK) Consortium,Tanya Golubchik et al
EPI_ISL_479114,"Oxford Viromics, NDM, University of Oxford; Oxford University Hospitals; Basingstoke and North Hampshire Hospital",COVID-19 Genomics UK (COG-UK) Consortium,Tanya Golubchik et al
EPI_ISL_479115,"Oxford Viromics, NDM, University of Oxford; Oxford University Hospitals; Basingstoke and North Hampshire Hospital",COVID-19 Genomics UK (COG-UK) Consortium,Tanya Golubchik et al
EPI_ISL_479116,"Oxford Viromics, NDM, University of Oxford; Oxford University Hospitals; Basingstoke and North Hampshire Hospital",COVID-19 Genomics UK (COG-UK) Consortium,Tanya Golubchik et al
EPI_ISL_479117,"Oxford Viromics, NDM, University of Oxford; Oxford University Hospitals; Basingstoke and North Hampshire Hospital",COVID-19 Genomics UK (COG-UK) Consortium,Tanya Golubchik et al
EPI_ISL_479118,"Oxford Viromics, NDM, University of Oxford; Oxford University Hospitals; Basingstoke and North Hampshire Hospital",COVID-19 Genomics UK (COG-UK) Consortium,Tanya Golubchik et al
EPI_ISL_479119,"Oxford Viromics, NDM, University of Oxford; Oxford University Hospitals; Basingstoke and North Hampshire Hospital",COVID-19 Genomics UK (COG-UK) Consortium,Tanya Golubchik et al
EPI_ISL_479120,"Oxford Viromics, NDM, University of Oxford; Oxford University Hospitals; Basingstoke and North Hampshire Hospital",COVID-19 Genomics UK (COG-UK) Consortium,Tanya Golubchik et al
EPI_ISL_479121,"Oxford Viromics, NDM, University of Oxford; Oxford University Hospitals; Basingstoke and North Hampshire Hospital",COVID-19 Genomics UK (COG-UK) Consortium,Tanya Golubchik et al
EPI_ISL_479122,"Oxford Viromics, NDM, University of Oxford; Oxford University Hospitals; Basingstoke and North Hampshire Hospital",COVID-19 Genomics UK (COG-UK) Consortium,Tanya Golubchik et al
EPI_ISL_479123,"Oxford Viromics, NDM, University of Oxford; Oxford University Hospitals; Basingstoke and North Hampshire Hospital",COVID-19 Genomics UK (COG-UK) Consortium,Tanya Golubchik et al
EPI_ISL_479124,"Oxford Viromics, NDM, University of Oxford; Oxford University Hospitals; Basingstoke and North Hampshire Hospital",COVID-19 Genomics UK (COG-UK) Consortium,Tanya Golubchik et al
EPI_ISL_479125,"Oxford Viromics, NDM, University of Oxford; Oxford University Hospitals; Basingstoke and North Hampshire Hospital",COVID-19 Genomics UK (COG-UK) Consortium,Tanya Golubchik et al
EPI_ISL_479126,"Oxford Viromics, NDM, University of Oxford; Oxford University Hospitals; Basingstoke and North Hampshire Hospital",COVID-19 Genomics UK (COG-UK) Consortium,Tanya Golubchik et al
EPI_ISL_479127,"Oxford Viromics, NDM, University of Oxford; Oxford University Hospitals; Basingstoke and North Hampshire Hospital",COVID-19 Genomics UK (COG-UK) Consortium,Tanya Golubchik et al
EPI_ISL_479129,"Oxford Viromics, NDM, University of Oxford; Oxford University Hospitals; Basingstoke and North Hampshire Hospital",COVID-19 Genomics UK (COG-UK) Consortium,Tanya Golubchik et al
EPI_ISL_479130,"Oxford Viromics, NDM, University of Oxford; Oxford University Hospitals; Basingstoke and North Hampshire Hospital",COVID-19 Genomics UK (COG-UK) Consortium,Tanya Golubchik et al
EPI_ISL_479131,"Oxford Viromics, NDM, University of Oxford; Oxford University Hospitals; Basingstoke and North Hampshire Hospital",COVID-19 Genomics UK (COG-UK) Consortium,Tanya Golubchik et al
EPI_ISL_479132,"Oxford Viromics, NDM, University of Oxford; Oxford University Hospitals; Basingstoke and North Hampshire Hospital",COVID-19 Genomics UK (COG-UK) Consortium,Tanya Golubchik et al
EPI_ISL_479133,"Oxford Viromics, NDM, University of Oxford; Oxford University Hospitals; Basingstoke and North Hampshire Hospital",COVID-19 Genomics UK (COG-UK) Consortium,Tanya Golubchik et al
EPI_ISL_479134,"Oxford Viromics, NDM, University of Oxford; Oxford University Hospitals; Basingstoke and North Hampshire Hospital",COVID-19 Genomics UK (COG-UK) Consortium,Tanya Golubchik et al
EPI_ISL_479135,"Oxford Viromics, NDM, University of Oxford; Oxford University Hospitals; Basingstoke and North Hampshire Hospital",COVID-19 Genomics UK (COG-UK) Consortium,Tanya Golubchik et al
EPI_ISL_479136,"Oxford Viromics, NDM, University of Oxford; Oxford University Hospitals; Basingstoke and North Hampshire Hospital",COVID-19 Genomics UK (COG-UK) Consortium,Tanya Golubchik et al
EPI_ISL_479137,"Oxford Viromics, NDM, University of Oxford; Oxford University Hospitals; Basingstoke and North Hampshire Hospital",COVID-19 Genomics UK (COG-UK) Consortium,Tanya Golubchik et al
EPI_ISL_479138,"Oxford Viromics, NDM, University of Oxford; Oxford University Hospitals; Basingstoke and North Hampshire Hospital",COVID-19 Genomics UK (COG-UK) Consortium,Tanya Golubchik et al
EPI_ISL_479139,"Oxford Viromics, NDM, University of Oxford; Oxford University Hospitals; Basingstoke and North Hampshire Hospital",COVID-19 Genomics UK (COG-UK) Consortium,Tanya Golubchik et al
EPI_ISL_479140,"Oxford Viromics, NDM, University of Oxford; Oxford University Hospitals; Basingstoke and North Hampshire Hospital",COVID-19 Genomics UK (COG-UK) Consortium,Tanya Golubchik et al
EPI_ISL_479141,"Oxford Viromics, NDM, University of Oxford; Oxford University Hospitals; Basingstoke and North Hampshire Hospital",COVID-19 Genomics UK (COG-UK) Consortium,Tanya Golubchik et al
EPI_ISL_479142,"Oxford Viromics, NDM, University of Oxford; Oxford University Hospitals; Basingstoke and North Hampshire Hospital",COVID-19 Genomics UK (COG-UK) Consortium,Tanya Golubchik et al
EPI_ISL_479143,"Oxford Viromics, NDM, University of Oxford; Oxford University Hospitals; Basingstoke and North Hampshire Hospital",COVID-19 Genomics UK (COG-UK) Consortium,Tanya Golubchik et al
EPI_ISL_479144,"Oxford Viromics, NDM, University of Oxford; Oxford University Hospitals; Basingstoke and North Hampshire Hospital",COVID-19 Genomics UK (COG-UK) Consortium,Tanya Golubchik et al
EPI_ISL_479145,"Oxford Viromics, NDM, University of Oxford; Oxford University Hospitals; Basingstoke and North Hampshire Hospital",COVID-19 Genomics UK (COG-UK) Consortium,Tanya Golubchik et al
EPI_ISL_479146,"Oxford Viromics, NDM, University of Oxford; Oxford University Hospitals; Basingstoke and North Hampshire Hospital",COVID-19 Genomics UK (COG-UK) Consortium,Tanya Golubchik et al
EPI_ISL_479147,"Oxford Viromics, NDM, University of Oxford; Oxford University Hospitals; Basingstoke and North Hampshire Hospital",COVID-19 Genomics UK (COG-UK) Consortium,Tanya Golubchik et al
EPI_ISL_479148,"Oxford Viromics, NDM, University of Oxford; Oxford University Hospitals; Basingstoke and North Hampshire Hospital",COVID-19 Genomics UK (COG-UK) Consortium,Tanya Golubchik et al
EPI_ISL_479149,"Oxford Viromics, NDM, University of Oxford; Oxford University Hospitals; Basingstoke and North Hampshire Hospital",COVID-19 Genomics UK (COG-UK) Consortium,Tanya Golubchik et al
EPI_ISL_479150,"Oxford Viromics, NDM, University of Oxford; Oxford University Hospitals; Basingstoke and North Hampshire Hospital",COVID-19 Genomics UK (COG-UK) Consortium,Tanya Golubchik et al
EPI_ISL_479152,"Oxford Viromics, NDM, University of Oxford; Oxford University Hospitals; Basingstoke and North Hampshire Hospital",COVID-19 Genomics UK (COG-UK) Consortium,Tanya Golubchik et al
EPI_ISL_479153,"Oxford Viromics, NDM, University of Oxford; Oxford University Hospitals; Basingstoke and North Hampshire Hospital",COVID-19 Genomics UK (COG-UK) Consortium,Tanya Golubchik et al
EPI_ISL_479154,"Oxford Viromics, NDM, University of Oxford; Oxford University Hospitals; Basingstoke and North Hampshire Hospital",COVID-19 Genomics UK (COG-UK) Consortium,Tanya Golubchik et al
EPI_ISL_479155,"Oxford Viromics, NDM, University of Oxford; Oxford University Hospitals; Basingstoke and North Hampshire Hospital",COVID-19 Genomics UK (COG-UK) Consortium,Tanya Golubchik et al
EPI_ISL_479156,"Oxford Viromics, NDM, University of Oxford; Oxford University Hospitals; Basingstoke and North Hampshire Hospital",COVID-19 Genomics UK (COG-UK) Consortium,Tanya Golubchik et al
EPI_ISL_479157,"Oxford Viromics, NDM, University of Oxford; Oxford University Hospitals; Basingstoke and North Hampshire Hospital",COVID-19 Genomics UK (COG-UK) Consortium,Tanya Golubchik et al
EPI_ISL_479158,"Oxford Viromics, NDM, University of Oxford; Oxford University Hospitals; Basingstoke and North Hampshire Hospital",COVID-19 Genomics UK (COG-UK) Consortium,Tanya Golubchik et al
EPI_ISL_479159,"Oxford Viromics, NDM, University of Oxford; Oxford University Hospitals; Basingstoke and North Hampshire Hospital",COVID-19 Genomics UK (COG-UK) Consortium,Tanya Golubchik et al
EPI_ISL_479160,"Oxford Viromics, NDM, University of Oxford; Oxford University Hospitals; Basingstoke and North Hampshire Hospital",COVID-19 Genomics UK (COG-UK) Consortium,Tanya Golubchik et al
EPI_ISL_479162,"Oxford Viromics, NDM, University of Oxford; Oxford University Hospitals; Basingstoke and North Hampshire Hospital",COVID-19 Genomics UK (COG-UK) Consortium,Tanya Golubchik et al
EPI_ISL_479163,"Oxford Viromics, NDM, University of Oxford; Oxford University Hospitals; Basingstoke and North Hampshire Hospital",COVID-19 Genomics UK (COG-UK) Consortium,Tanya Golubchik et al
EPI_ISL_479165,"Oxford Viromics, NDM, University of Oxford; Oxford University Hospitals; Basingstoke and North Hampshire Hospital",COVID-19 Genomics UK (COG-UK) Consortium,Tanya Golubchik et al
EPI_ISL_479166,"Oxford Viromics, NDM, University of Oxford; Oxford University Hospitals; Basingstoke and North Hampshire Hospital",COVID-19 Genomics UK (COG-UK) Consortium,Tanya Golubchik et al
EPI_ISL_479167,"Oxford Viromics, NDM, University of Oxford; Oxford University Hospitals; Basingstoke and North Hampshire Hospital",COVID-19 Genomics UK (COG-UK) Consortium,Tanya Golubchik et al
EPI_ISL_479168,"Oxford Viromics, NDM, University of Oxford; Oxford University Hospitals; Basingstoke and North Hampshire Hospital",COVID-19 Genomics UK (COG-UK) Consortium,Tanya Golubchik et al
EPI_ISL_479169,"Oxford Viromics, NDM, University of Oxford; Oxford University Hospitals; Basingstoke and North Hampshire Hospital",COVID-19 Genomics UK (COG-UK) Consortium,Tanya Golubchik et al
EPI_ISL_479170,"Oxford Viromics, NDM, University of Oxford; Oxford University Hospitals; Basingstoke and North Hampshire Hospital",COVID-19 Genomics UK (COG-UK) Consortium,Tanya Golubchik et al
EPI_ISL_479171,"Oxford Viromics, NDM, University of Oxford; Oxford University Hospitals; Basingstoke and North Hampshire Hospital",COVID-19 Genomics UK (COG-UK) Consortium,Tanya Golubchik et al
EPI_ISL_479172,"Oxford Viromics, NDM, University of Oxford; Oxford University Hospitals; Basingstoke and North Hampshire Hospital",COVID-19 Genomics UK (COG-UK) Consortium,Tanya Golubchik et al
EPI_ISL_479173,"Oxford Viromics, NDM, University of Oxford; Oxford University Hospitals; Basingstoke and North Hampshire Hospital",COVID-19 Genomics UK (COG-UK) Consortium,Tanya Golubchik et al
EPI_ISL_479174,"Oxford Viromics, NDM, University of Oxford; Oxford University Hospitals; Basingstoke and North Hampshire Hospital",COVID-19 Genomics UK (COG-UK) Consortium,Tanya Golubchik et al
EPI_ISL_453665,"Centre for Enzyme Innovation, University of Portsmouth / Translational Research Laboratory, Portsmouth Hospitals NHS Trust",University of Portsmouth,Angela Beckett et al
EPI_ISL_453667,"Centre for Enzyme Innovation, University of Portsmouth / Translational Research Laboratory, Portsmouth Hospitals NHS Trust",COVID-19 Genomics UK (COG-UK) Consortium,Angela Beckett et al
EPI_ISL_453668,"Centre for Enzyme Innovation, University of Portsmouth / Translational Research Laboratory, Portsmouth Hospitals NHS Trust",COVID-19 Genomics UK (COG-UK) Consortium,Angela Beckett et al
EPI_ISL_453669,"Centre for Enzyme Innovation, University of Portsmouth / Translational Research Laboratory, Portsmouth Hospitals NHS Trust",COVID-19 Genomics UK (COG-UK) Consortium,Angela Beckett et al
EPI_ISL_453670,"Centre for Enzyme Innovation, University of Portsmouth / Translational Research Laboratory, Portsmouth Hospitals NHS Trust",COVID-19 Genomics UK (COG-UK) Consortium,Angela Beckett et al
EPI_ISL_453671,"Centre for Enzyme Innovation, University of Portsmouth / Translational Research Laboratory, Portsmouth Hospitals NHS Trust",COVID-19 Genomics UK (COG-UK) Consortium,Angela Beckett et al
EPI_ISL_453672,"Centre for Enzyme Innovation, University of Portsmouth / Translational Research Laboratory, Portsmouth Hospitals NHS Trust",COVID-19 Genomics UK (COG-UK) Consortium,Angela Beckett et al
EPI_ISL_453673,"Centre for Enzyme Innovation, University of Portsmouth / Translational Research Laboratory, Portsmouth Hospitals NHS Trust",COVID-19 Genomics UK (COG-UK) Consortium,Angela Beckett et al
EPI_ISL_453675,"Centre for Enzyme Innovation, University of Portsmouth / Translational Research Laboratory, Portsmouth Hospitals NHS Trust",COVID-19 Genomics UK (COG-UK) Consortium,Angela Beckett et al
EPI_ISL_453676,"Centre for Enzyme Innovation, University of Portsmouth / Translational Research Laboratory, Portsmouth Hospitals NHS Trust",COVID-19 Genomics UK (COG-UK) Consortium,Angela Beckett et al
EPI_ISL_453677,"Centre for Enzyme Innovation, University of Portsmouth / Translational Research Laboratory, Portsmouth Hospitals NHS Trust",COVID-19 Genomics UK (COG-UK) Consortium,Angela Beckett et al
EPI_ISL_453678,"Centre for Enzyme Innovation, University of Portsmouth / Translational Research Laboratory, Portsmouth Hospitals NHS Trust",COVID-19 Genomics UK (COG-UK) Consortium,Angela Beckett et al
EPI_ISL_453679,"Centre for Enzyme Innovation, University of Portsmouth / Translational Research Laboratory, Portsmouth Hospitals NHS Trust",COVID-19 Genomics UK (COG-UK) Consortium,Angela Beckett et al
EPI_ISL_453680,"Centre for Enzyme Innovation, University of Portsmouth / Translational Research Laboratory, Portsmouth Hospitals NHS Trust",COVID-19 Genomics UK (COG-UK) Consortium,Angela Beckett et al
EPI_ISL_453681,"Centre for Enzyme Innovation, University of Portsmouth / Translational Research Laboratory, Portsmouth Hospitals NHS Trust",COVID-19 Genomics UK (COG-UK) Consortium,Angela Beckett et al
EPI_ISL_453682,"Centre for Enzyme Innovation, University of Portsmouth / Translational Research Laboratory, Portsmouth Hospitals NHS Trust",COVID-19 Genomics UK (COG-UK) Consortium,Angela Beckett et al
EPI_ISL_453683,"Centre for Enzyme Innovation, University of Portsmouth / Translational Research Laboratory, Portsmouth Hospitals NHS Trust",COVID-19 Genomics UK (COG-UK) Consortium,Angela Beckett et al
EPI_ISL_453684,"Centre for Enzyme Innovation, University of Portsmouth / Translational Research Laboratory, Portsmouth Hospitals NHS Trust",COVID-19 Genomics UK (COG-UK) Consortium,Angela Beckett et al
EPI_ISL_453685,"Centre for Enzyme Innovation, University of Portsmouth / Translational Research Laboratory, Portsmouth Hospitals NHS Trust",COVID-19 Genomics UK (COG-UK) Consortium,Angela Beckett et al
EPI_ISL_453686,"Centre for Enzyme Innovation, University of Portsmouth / Translational Research Laboratory, Portsmouth Hospitals NHS Trust",COVID-19 Genomics UK (COG-UK) Consortium,Angela Beckett et al
EPI_ISL_453687,"Centre for Enzyme Innovation, University of Portsmouth / Translational Research Laboratory, Portsmouth Hospitals NHS Trust",COVID-19 Genomics UK (COG-UK) Consortium,Angela Beckett et al
EPI_ISL_453688,"Centre for Enzyme Innovation, University of Portsmouth / Translational Research Laboratory, Portsmouth Hospitals NHS Trust",COVID-19 Genomics UK (COG-UK) Consortium,Angela Beckett et al
EPI_ISL_453689,"Centre for Enzyme Innovation, University of Portsmouth / Translational Research Laboratory, Portsmouth Hospitals NHS Trust",COVID-19 Genomics UK (COG-UK) Consortium,Angela Beckett et al
EPI_ISL_453690,"Centre for Enzyme Innovation, University of Portsmouth / Translational Research Laboratory, Portsmouth Hospitals NHS Trust",COVID-19 Genomics UK (COG-UK) Consortium,Angela Beckett et al
EPI_ISL_453691,"Centre for Enzyme Innovation, University of Portsmouth / Translational Research Laboratory, Portsmouth Hospitals NHS Trust",COVID-19 Genomics UK (COG-UK) Consortium,Angela Beckett et al
EPI_ISL_453692,"Centre for Enzyme Innovation, University of Portsmouth / Translational Research Laboratory, Portsmouth Hospitals NHS Trust",COVID-19 Genomics UK (COG-UK) Consortium,Angela Beckett et al
EPI_ISL_453693,"Centre for Enzyme Innovation, University of Portsmouth / Translational Research Laboratory, Portsmouth Hospitals NHS Trust",COVID-19 Genomics UK (COG-UK) Consortium,Angela Beckett et al
EPI_ISL_453694,"Centre for Enzyme Innovation, University of Portsmouth / Translational Research Laboratory, Portsmouth Hospitals NHS Trust",COVID-19 Genomics UK (COG-UK) Consortium,Angela Beckett et al
EPI_ISL_453695,"Centre for Enzyme Innovation, University of Portsmouth / Translational Research Laboratory, Portsmouth Hospitals NHS Trust",COVID-19 Genomics UK (COG-UK) Consortium,Angela Beckett et al
EPI_ISL_461970,"Centre for Enzyme Innovation, University of Portsmouth / Translational Research Laboratory, Portsmouth Hospitals NHS Trust",COVID-19 Genomics UK (COG-UK) Consortium,Angela Beckett et al
EPI_ISL_475239,"Centre for Enzyme Innovation, University of Portsmouth / Translational Research Laboratory, Portsmouth Hospitals NHS Trust",COVID-19 Genomics UK (COG-UK) Consortium,Angela Beckett et al
EPI_ISL_461971,"Centre for Enzyme Innovation, University of Portsmouth / Translational Research Laboratory, Portsmouth Hospitals NHS Trust",COVID-19 Genomics UK (COG-UK) Consortium,Angela Beckett et al
EPI_ISL_461972,"Centre for Enzyme Innovation, University of Portsmouth / Translational Research Laboratory, Portsmouth Hospitals NHS Trust",COVID-19 Genomics UK (COG-UK) Consortium,Angela Beckett et al
EPI_ISL_461973,"Centre for Enzyme Innovation, University of Portsmouth / Translational Research Laboratory, Portsmouth Hospitals NHS Trust",COVID-19 Genomics UK (COG-UK) Consortium,Angela Beckett et al
EPI_ISL_461974,"Centre for Enzyme Innovation, University of Portsmouth / Translational Research Laboratory, Portsmouth Hospitals NHS Trust",COVID-19 Genomics UK (COG-UK) Consortium,Angela Beckett et al
EPI_ISL_461975,"Centre for Enzyme Innovation, University of Portsmouth / Translational Research Laboratory, Portsmouth Hospitals NHS Trust",COVID-19 Genomics UK (COG-UK) Consortium,Angela Beckett et al
EPI_ISL_461976,"Centre for Enzyme Innovation, University of Portsmouth / Translational Research Laboratory, Portsmouth Hospitals NHS Trust",COVID-19 Genomics UK (COG-UK) Consortium,Angela Beckett et al
EPI_ISL_461977,"Centre for Enzyme Innovation, University of Portsmouth / Translational Research Laboratory, Portsmouth Hospitals NHS Trust",COVID-19 Genomics UK (COG-UK) Consortium,Angela Beckett et al
EPI_ISL_461978,"Centre for Enzyme Innovation, University of Portsmouth / Translational Research Laboratory, Portsmouth Hospitals NHS Trust",COVID-19 Genomics UK (COG-UK) Consortium,Angela Beckett et al
EPI_ISL_461979,"Centre for Enzyme Innovation, University of Portsmouth / Translational Research Laboratory, Portsmouth Hospitals NHS Trust",COVID-19 Genomics UK (COG-UK) Consortium,Angela Beckett et al
EPI_ISL_461981,"Centre for Enzyme Innovation, University of Portsmouth / Translational Research Laboratory, Portsmouth Hospitals NHS Trust",COVID-19 Genomics UK (COG-UK) Consortium,Angela Beckett et al
EPI_ISL_461982,"Centre for Enzyme Innovation, University of Portsmouth / Translational Research Laboratory, Portsmouth Hospitals NHS Trust",COVID-19 Genomics UK (COG-UK) Consortium,Angela Beckett et al
EPI_ISL_475240,"Centre for Enzyme Innovation, University of Portsmouth / Translational Research Laboratory, Portsmouth Hospitals NHS Trust",COVID-19 Genomics UK (COG-UK) Consortium,Angela Beckett et al
EPI_ISL_475241,"Centre for Enzyme Innovation, University of Portsmouth / Translational Research Laboratory, Portsmouth Hospitals NHS Trust",COVID-19 Genomics UK (COG-UK) Consortium,Angela Beckett et al
EPI_ISL_461983,"Centre for Enzyme Innovation, University of Portsmouth / Translational Research Laboratory, Portsmouth Hospitals NHS Trust",COVID-19 Genomics UK (COG-UK) Consortium,Angela Beckett et al
EPI_ISL_461984,"Centre for Enzyme Innovation, University of Portsmouth / Translational Research Laboratory, Portsmouth Hospitals NHS Trust",COVID-19 Genomics UK (COG-UK) Consortium,Angela Beckett et al
EPI_ISL_461985,"Centre for Enzyme Innovation, University of Portsmouth / Translational Research Laboratory, Portsmouth Hospitals NHS Trust",COVID-19 Genomics UK (COG-UK) Consortium,Angela Beckett et al
EPI_ISL_461987,"Centre for Enzyme Innovation, University of Portsmouth / Translational Research Laboratory, Portsmouth Hospitals NHS Trust",COVID-19 Genomics UK (COG-UK) Consortium,Angela Beckett et al
EPI_ISL_461988,"Centre for Enzyme Innovation, University of Portsmouth / Translational Research Laboratory, Portsmouth Hospitals NHS Trust",COVID-19 Genomics UK (COG-UK) Consortium,Angela Beckett et al
EPI_ISL_461989,"Centre for Enzyme Innovation, University of Portsmouth / Translational Research Laboratory, Portsmouth Hospitals NHS Trust",COVID-19 Genomics UK (COG-UK) Consortium,Angela Beckett et al
EPI_ISL_461990,"Centre for Enzyme Innovation, University of Portsmouth / Translational Research Laboratory, Portsmouth Hospitals NHS Trust",COVID-19 Genomics UK (COG-UK) Consortium,Angela Beckett et al
EPI_ISL_461991,"Centre for Enzyme Innovation, University of Portsmouth / Translational Research Laboratory, Portsmouth Hospitals NHS Trust",COVID-19 Genomics UK (COG-UK) Consortium,Angela Beckett et al
EPI_ISL_461992,"Centre for Enzyme Innovation, University of Portsmouth / Translational Research Laboratory, Portsmouth Hospitals NHS Trust",COVID-19 Genomics UK (COG-UK) Consortium,Angela Beckett et al
EPI_ISL_461993,"Centre for Enzyme Innovation, University of Portsmouth / Translational Research Laboratory, Portsmouth Hospitals NHS Trust",COVID-19 Genomics UK (COG-UK) Consortium,Angela Beckett et al
EPI_ISL_461994,"Centre for Enzyme Innovation, University of Portsmouth / Translational Research Laboratory, Portsmouth Hospitals NHS Trust",COVID-19 Genomics UK (COG-UK) Consortium,Angela Beckett et al
EPI_ISL_461995,"Centre for Enzyme Innovation, University of Portsmouth / Translational Research Laboratory, Portsmouth Hospitals NHS Trust",COVID-19 Genomics UK (COG-UK) Consortium,Angela Beckett et al
EPI_ISL_461996,"Centre for Enzyme Innovation, University of Portsmouth / Translational Research Laboratory, Portsmouth Hospitals NHS Trust",COVID-19 Genomics UK (COG-UK) Consortium,Angela Beckett et al
EPI_ISL_461997,"Centre for Enzyme Innovation, University of Portsmouth / Translational Research Laboratory, Portsmouth Hospitals NHS Trust",COVID-19 Genomics UK (COG-UK) Consortium,Angela Beckett et al
EPI_ISL_461998,"Centre for Enzyme Innovation, University of Portsmouth / Translational Research Laboratory, Portsmouth Hospitals NHS Trust",COVID-19 Genomics UK (COG-UK) Consortium,Angela Beckett et al
EPI_ISL_475242,"Centre for Enzyme Innovation, University of Portsmouth / Translational Research Laboratory, Portsmouth Hospitals NHS Trust",COVID-19 Genomics UK (COG-UK) Consortium,Angela Beckett et al
EPI_ISL_475243,"Centre for Enzyme Innovation, University of Portsmouth / Translational Research Laboratory, Portsmouth Hospitals NHS Trust",COVID-19 Genomics UK (COG-UK) Consortium,Angela Beckett et al
EPI_ISL_475244,"Centre for Enzyme Innovation, University of Portsmouth / Translational Research Laboratory, Portsmouth Hospitals NHS Trust",COVID-19 Genomics UK (COG-UK) Consortium,Angela Beckett et al
EPI_ISL_475245,"Centre for Enzyme Innovation, University of Portsmouth / Translational Research Laboratory, Portsmouth Hospitals NHS Trust",COVID-19 Genomics UK (COG-UK) Consortium,Angela Beckett et al
EPI_ISL_475246,"Centre for Enzyme Innovation, University of Portsmouth / Translational Research Laboratory, Portsmouth Hospitals NHS Trust",COVID-19 Genomics UK (COG-UK) Consortium,Angela Beckett et al
EPI_ISL_475247,"Centre for Enzyme Innovation, University of Portsmouth / Translational Research Laboratory, Portsmouth Hospitals NHS Trust",COVID-19 Genomics UK (COG-UK) Consortium,Angela Beckett et al
EPI_ISL_475248,"Centre for Enzyme Innovation, University of Portsmouth / Translational Research Laboratory, Portsmouth Hospitals NHS Trust",COVID-19 Genomics UK (COG-UK) Consortium,Angela Beckett et al
EPI_ISL_475249,"Centre for Enzyme Innovation, University of Portsmouth / Translational Research Laboratory, Portsmouth Hospitals NHS Trust",COVID-19 Genomics UK (COG-UK) Consortium,Angela Beckett et al
EPI_ISL_475250,"Centre for Enzyme Innovation, University of Portsmouth / Translational Research Laboratory, Portsmouth Hospitals NHS Trust",COVID-19 Genomics UK (COG-UK) Consortium,Angela Beckett et al
EPI_ISL_475251,"Centre for Enzyme Innovation, University of Portsmouth / Translational Research Laboratory, Portsmouth Hospitals NHS Trust",COVID-19 Genomics UK (COG-UK) Consortium,Angela Beckett et al
EPI_ISL_475254,"Centre for Enzyme Innovation, University of Portsmouth / Translational Research Laboratory, Portsmouth Hospitals NHS Trust",COVID-19 Genomics UK (COG-UK) Consortium,Angela Beckett et al
EPI_ISL_475255,"Centre for Enzyme Innovation, University of Portsmouth / Translational Research Laboratory, Portsmouth Hospitals NHS Trust",COVID-19 Genomics UK (COG-UK) Consortium,Angela Beckett et al
EPI_ISL_475256,"Centre for Enzyme Innovation, University of Portsmouth / Translational Research Laboratory, Portsmouth Hospitals NHS Trust",COVID-19 Genomics UK (COG-UK) Consortium,Angela Beckett et al
EPI_ISL_475258,"Centre for Enzyme Innovation, University of Portsmouth / Translational Research Laboratory, Portsmouth Hospitals NHS Trust",COVID-19 Genomics UK (COG-UK) Consortium,Angela Beckett et al
EPI_ISL_475259,"Centre for Enzyme Innovation, University of Portsmouth / Translational Research Laboratory, Portsmouth Hospitals NHS Trust",COVID-19 Genomics UK (COG-UK) Consortium,Angela Beckett et al
EPI_ISL_475260,"Centre for Enzyme Innovation, University of Portsmouth / Translational Research Laboratory, Portsmouth Hospitals NHS Trust",COVID-19 Genomics UK (COG-UK) Consortium,Angela Beckett et al
EPI_ISL_475261,"Centre for Enzyme Innovation, University of Portsmouth / Translational Research Laboratory, Portsmouth Hospitals NHS Trust",COVID-19 Genomics UK (COG-UK) Consortium,Angela Beckett et al
EPI_ISL_475263,"Centre for Enzyme Innovation, University of Portsmouth / Translational Research Laboratory, Portsmouth Hospitals NHS Trust",COVID-19 Genomics UK (COG-UK) Consortium,Angela Beckett et al
EPI_ISL_475264,"Centre for Enzyme Innovation, University of Portsmouth / Translational Research Laboratory, Portsmouth Hospitals NHS Trust",COVID-19 Genomics UK (COG-UK) Consortium,Angela Beckett et al
EPI_ISL_475265,"Centre for Enzyme Innovation, University of Portsmouth / Translational Research Laboratory, Portsmouth Hospitals NHS Trust",COVID-19 Genomics UK (COG-UK) Consortium,Angela Beckett et al
EPI_ISL_475266,"Centre for Enzyme Innovation, University of Portsmouth / Translational Research Laboratory, Portsmouth Hospitals NHS Trust",COVID-19 Genomics UK (COG-UK) Consortium,Angela Beckett et al
EPI_ISL_475267,"Centre for Enzyme Innovation, University of Portsmouth / Translational Research Laboratory, Portsmouth Hospitals NHS Trust",COVID-19 Genomics UK (COG-UK) Consortium,Angela Beckett et al
EPI_ISL_475268,"Centre for Enzyme Innovation, University of Portsmouth / Translational Research Laboratory, Portsmouth Hospitals NHS Trust",COVID-19 Genomics UK (COG-UK) Consortium,Angela Beckett et al
EPI_ISL_475269,"Centre for Enzyme Innovation, University of Portsmouth / Translational Research Laboratory, Portsmouth Hospitals NHS Trust",COVID-19 Genomics UK (COG-UK) Consortium,Angela Beckett et al
EPI_ISL_475271,"Centre for Enzyme Innovation, University of Portsmouth / Translational Research Laboratory, Portsmouth Hospitals NHS Trust",COVID-19 Genomics UK (COG-UK) Consortium,Angela Beckett et al
EPI_ISL_475272,"Centre for Enzyme Innovation, University of Portsmouth / Translational Research Laboratory, Portsmouth Hospitals NHS Trust",COVID-19 Genomics UK (COG-UK) Consortium,Angela Beckett et al
EPI_ISL_475273,"Centre for Enzyme Innovation, University of Portsmouth / Translational Research Laboratory, Portsmouth Hospitals NHS Trust",COVID-19 Genomics UK (COG-UK) Consortium,Angela Beckett et al
EPI_ISL_475274,"Centre for Enzyme Innovation, University of Portsmouth / Translational Research Laboratory, Portsmouth Hospitals NHS Trust",COVID-19 Genomics UK (COG-UK) Consortium,Angela Beckett et al
EPI_ISL_475275,"Centre for Enzyme Innovation, University of Portsmouth / Translational Research Laboratory, Portsmouth Hospitals NHS Trust",COVID-19 Genomics UK (COG-UK) Consortium,Angela Beckett et al
EPI_ISL_475276,"Centre for Enzyme Innovation, University of Portsmouth / Translational Research Laboratory, Portsmouth Hospitals NHS Trust",COVID-19 Genomics UK (COG-UK) Consortium,Angela Beckett et al
EPI_ISL_475277,"Centre for Enzyme Innovation, University of Portsmouth / Translational Research Laboratory, Portsmouth Hospitals NHS Trust",COVID-19 Genomics UK (COG-UK) Consortium,Angela Beckett et al
EPI_ISL_475278,"Centre for Enzyme Innovation, University of Portsmouth / Translational Research Laboratory, Portsmouth Hospitals NHS Trust",COVID-19 Genomics UK (COG-UK) Consortium,Angela Beckett et al
EPI_ISL_475279,"Centre for Enzyme Innovation, University of Portsmouth / Translational Research Laboratory, Portsmouth Hospitals NHS Trust",COVID-19 Genomics UK (COG-UK) Consortium,Angela Beckett et al
EPI_ISL_475280,"Centre for Enzyme Innovation, University of Portsmouth / Translational Research Laboratory, Portsmouth Hospitals NHS Trust",COVID-19 Genomics UK (COG-UK) Consortium,Angela Beckett et al
EPI_ISL_475281,"Centre for Enzyme Innovation, University of Portsmouth / Translational Research Laboratory, Portsmouth Hospitals NHS Trust",COVID-19 Genomics UK (COG-UK) Consortium,Angela Beckett et al
EPI_ISL_475282,"Centre for Enzyme Innovation, University of Portsmouth / Translational Research Laboratory, Portsmouth Hospitals NHS Trust",COVID-19 Genomics UK (COG-UK) Consortium,Angela Beckett et al
EPI_ISL_475283,"Centre for Enzyme Innovation, University of Portsmouth / Translational Research Laboratory, Portsmouth Hospitals NHS Trust",COVID-19 Genomics UK (COG-UK) Consortium,Angela Beckett et al
EPI_ISL_475284,"Centre for Enzyme Innovation, University of Portsmouth / Translational Research Laboratory, Portsmouth Hospitals NHS Trust",COVID-19 Genomics UK (COG-UK) Consortium,Angela Beckett et al
EPI_ISL_475285,"Centre for Enzyme Innovation, University of Portsmouth / Translational Research Laboratory, Portsmouth Hospitals NHS Trust",COVID-19 Genomics UK (COG-UK) Consortium,Angela Beckett et al
EPI_ISL_475286,"Centre for Enzyme Innovation, University of Portsmouth / Translational Research Laboratory, Portsmouth Hospitals NHS Trust",COVID-19 Genomics UK (COG-UK) Consortium,Angela Beckett et al
EPI_ISL_475287,"Centre for Enzyme Innovation, University of Portsmouth / Translational Research Laboratory, Portsmouth Hospitals NHS Trust",COVID-19 Genomics UK (COG-UK) Consortium,Angela Beckett et al
EPI_ISL_475288,"Centre for Enzyme Innovation, University of Portsmouth / Translational Research Laboratory, Portsmouth Hospitals NHS Trust",COVID-19 Genomics UK (COG-UK) Consortium,Angela Beckett et al
EPI_ISL_475289,"Centre for Enzyme Innovation, University of Portsmouth / Translational Research Laboratory, Portsmouth Hospitals NHS Trust",COVID-19 Genomics UK (COG-UK) Consortium,Angela Beckett et al
EPI_ISL_475290,"Centre for Enzyme Innovation, University of Portsmouth / Translational Research Laboratory, Portsmouth Hospitals NHS Trust",COVID-19 Genomics UK (COG-UK) Consortium,Angela Beckett et al
EPI_ISL_475291,"Centre for Enzyme Innovation, University of Portsmouth / Translational Research Laboratory, Portsmouth Hospitals NHS Trust",COVID-19 Genomics UK (COG-UK) Consortium,Angela Beckett et al
EPI_ISL_475292,"Centre for Enzyme Innovation, University of Portsmouth / Translational Research Laboratory, Portsmouth Hospitals NHS Trust",COVID-19 Genomics UK (COG-UK) Consortium,Angela Beckett et al
EPI_ISL_475293,"Centre for Enzyme Innovation, University of Portsmouth / Translational Research Laboratory, Portsmouth Hospitals NHS Trust",COVID-19 Genomics UK (COG-UK) Consortium,Angela Beckett et al
EPI_ISL_475294,"Centre for Enzyme Innovation, University of Portsmouth / Translational Research Laboratory, Portsmouth Hospitals NHS Trust",COVID-19 Genomics UK (COG-UK) Consortium,Angela Beckett et al
EPI_ISL_475295,"Centre for Enzyme Innovation, University of Portsmouth / Translational Research Laboratory, Portsmouth Hospitals NHS Trust",COVID-19 Genomics UK (COG-UK) Consortium,Angela Beckett et al
EPI_ISL_475296,"Centre for Enzyme Innovation, University of Portsmouth / Translational Research Laboratory, Portsmouth Hospitals NHS Trust",COVID-19 Genomics UK (COG-UK) Consortium,Angela Beckett et al
EPI_ISL_475297,"Centre for Enzyme Innovation, University of Portsmouth / Translational Research Laboratory, Portsmouth Hospitals NHS Trust",COVID-19 Genomics UK (COG-UK) Consortium,Angela Beckett et al
EPI_ISL_475298,"Centre for Enzyme Innovation, University of Portsmouth / Translational Research Laboratory, Portsmouth Hospitals NHS Trust",COVID-19 Genomics UK (COG-UK) Consortium,Angela Beckett et al
EPI_ISL_475299,"Centre for Enzyme Innovation, University of Portsmouth / Translational Research Laboratory, Portsmouth Hospitals NHS Trust",COVID-19 Genomics UK (COG-UK) Consortium,Angela Beckett et al
EPI_ISL_475300,"Centre for Enzyme Innovation, University of Portsmouth / Translational Research Laboratory, Portsmouth Hospitals NHS Trust",COVID-19 Genomics UK (COG-UK) Consortium,Angela Beckett et al
EPI_ISL_475301,"Centre for Enzyme Innovation, University of Portsmouth / Translational Research Laboratory, Portsmouth Hospitals NHS Trust",COVID-19 Genomics UK (COG-UK) Consortium,Angela Beckett et al
EPI_ISL_475302,"Centre for Enzyme Innovation, University of Portsmouth / Translational Research Laboratory, Portsmouth Hospitals NHS Trust",COVID-19 Genomics UK (COG-UK) Consortium,Angela Beckett et al
EPI_ISL_475303,"Centre for Enzyme Innovation, University of Portsmouth / Translational Research Laboratory, Portsmouth Hospitals NHS Trust",COVID-19 Genomics UK (COG-UK) Consortium,Angela Beckett et al
EPI_ISL_475304,"Centre for Enzyme Innovation, University of Portsmouth / Translational Research Laboratory, Portsmouth Hospitals NHS Trust",COVID-19 Genomics UK (COG-UK) Consortium,Angela Beckett et al
EPI_ISL_475305,"Centre for Enzyme Innovation, University of Portsmouth / Translational Research Laboratory, Portsmouth Hospitals NHS Trust",COVID-19 Genomics UK (COG-UK) Consortium,Angela Beckett et al
EPI_ISL_475306,"Centre for Enzyme Innovation, University of Portsmouth / Translational Research Laboratory, Portsmouth Hospitals NHS Trust",COVID-19 Genomics UK (COG-UK) Consortium,Angela Beckett et al
EPI_ISL_475307,"Centre for Enzyme Innovation, University of Portsmouth / Translational Research Laboratory, Portsmouth Hospitals NHS Trust",COVID-19 Genomics UK (COG-UK) Consortium,Angela Beckett et al
EPI_ISL_475308,"Centre for Enzyme Innovation, University of Portsmouth / Translational Research Laboratory, Portsmouth Hospitals NHS Trust",COVID-19 Genomics UK (COG-UK) Consortium,Angela Beckett et al
EPI_ISL_475309,"Centre for Enzyme Innovation, University of Portsmouth / Translational Research Laboratory, Portsmouth Hospitals NHS Trust",COVID-19 Genomics UK (COG-UK) Consortium,Angela Beckett et al
EPI_ISL_475310,"Centre for Enzyme Innovation, University of Portsmouth / Translational Research Laboratory, Portsmouth Hospitals NHS Trust",COVID-19 Genomics UK (COG-UK) Consortium,Angela Beckett et al
EPI_ISL_475311,"Centre for Enzyme Innovation, University of Portsmouth / Translational Research Laboratory, Portsmouth Hospitals NHS Trust",COVID-19 Genomics UK (COG-UK) Consortium,Angela Beckett et al
EPI_ISL_475312,"Centre for Enzyme Innovation, University of Portsmouth / Translational Research Laboratory, Portsmouth Hospitals NHS Trust",COVID-19 Genomics UK (COG-UK) Consortium,Angela Beckett et al
EPI_ISL_475313,"Centre for Enzyme Innovation, University of Portsmouth / Translational Research Laboratory, Portsmouth Hospitals NHS Trust",COVID-19 Genomics UK (COG-UK) Consortium,Angela Beckett et al
EPI_ISL_475314,"Centre for Enzyme Innovation, University of Portsmouth / Translational Research Laboratory, Portsmouth Hospitals NHS Trust",COVID-19 Genomics UK (COG-UK) Consortium,Angela Beckett et al
EPI_ISL_475315,"Centre for Enzyme Innovation, University of Portsmouth / Translational Research Laboratory, Portsmouth Hospitals NHS Trust",COVID-19 Genomics UK (COG-UK) Consortium,Angela Beckett et al
EPI_ISL_475316,"Centre for Enzyme Innovation, University of Portsmouth / Translational Research Laboratory, Portsmouth Hospitals NHS Trust",COVID-19 Genomics UK (COG-UK) Consortium,Angela Beckett et al
EPI_ISL_475317,"Centre for Enzyme Innovation, University of Portsmouth / Translational Research Laboratory, Portsmouth Hospitals NHS Trust",COVID-19 Genomics UK (COG-UK) Consortium,Angela Beckett et al
EPI_ISL_475318,"Centre for Enzyme Innovation, University of Portsmouth / Translational Research Laboratory, Portsmouth Hospitals NHS Trust",COVID-19 Genomics UK (COG-UK) Consortium,Angela Beckett et al
EPI_ISL_475319,"Centre for Enzyme Innovation, University of Portsmouth / Translational Research Laboratory, Portsmouth Hospitals NHS Trust",COVID-19 Genomics UK (COG-UK) Consortium,Angela Beckett et al
EPI_ISL_475320,"Centre for Enzyme Innovation, University of Portsmouth / Translational Research Laboratory, Portsmouth Hospitals NHS Trust",COVID-19 Genomics UK (COG-UK) Consortium,Angela Beckett et al
EPI_ISL_475321,"Centre for Enzyme Innovation, University of Portsmouth / Translational Research Laboratory, Portsmouth Hospitals NHS Trust",COVID-19 Genomics UK (COG-UK) Consortium,Angela Beckett et al
EPI_ISL_475322,"Centre for Enzyme Innovation, University of Portsmouth / Translational Research Laboratory, Portsmouth Hospitals NHS Trust",COVID-19 Genomics UK (COG-UK) Consortium,Angela Beckett et al
EPI_ISL_475323,"Centre for Enzyme Innovation, University of Portsmouth / Translational Research Laboratory, Portsmouth Hospitals NHS Trust",COVID-19 Genomics UK (COG-UK) Consortium,Angela Beckett et al
EPI_ISL_475324,"Centre for Enzyme Innovation, University of Portsmouth / Translational Research Laboratory, Portsmouth Hospitals NHS Trust",COVID-19 Genomics UK (COG-UK) Consortium,Angela Beckett et al
EPI_ISL_475325,"Centre for Enzyme Innovation, University of Portsmouth / Translational Research Laboratory, Portsmouth Hospitals NHS Trust",COVID-19 Genomics UK (COG-UK) Consortium,Angela Beckett et al
EPI_ISL_475326,"Centre for Enzyme Innovation, University of Portsmouth / Translational Research Laboratory, Portsmouth Hospitals NHS Trust",COVID-19 Genomics UK (COG-UK) Consortium,Angela Beckett et al
EPI_ISL_475327,"Centre for Enzyme Innovation, University of Portsmouth / Translational Research Laboratory, Portsmouth Hospitals NHS Trust",COVID-19 Genomics UK (COG-UK) Consortium,Angela Beckett et al
EPI_ISL_475328,"Centre for Enzyme Innovation, University of Portsmouth / Translational Research Laboratory, Portsmouth Hospitals NHS Trust",COVID-19 Genomics UK (COG-UK) Consortium,Angela Beckett et al
EPI_ISL_475329,"Centre for Enzyme Innovation, University of Portsmouth / Translational Research Laboratory, Portsmouth Hospitals NHS Trust",COVID-19 Genomics UK (COG-UK) Consortium,Angela Beckett et al
EPI_ISL_475330,"Centre for Enzyme Innovation, University of Portsmouth / Translational Research Laboratory, Portsmouth Hospitals NHS Trust",COVID-19 Genomics UK (COG-UK) Consortium,Angela Beckett et al
EPI_ISL_475331,"Centre for Enzyme Innovation, University of Portsmouth / Translational Research Laboratory, Portsmouth Hospitals NHS Trust",COVID-19 Genomics UK (COG-UK) Consortium,Angela Beckett et al
EPI_ISL_475332,"Centre for Enzyme Innovation, University of Portsmouth / Translational Research Laboratory, Portsmouth Hospitals NHS Trust",COVID-19 Genomics UK (COG-UK) Consortium,Angela Beckett et al
EPI_ISL_475333,"Centre for Enzyme Innovation, University of Portsmouth / Translational Research Laboratory, Portsmouth Hospitals NHS Trust",COVID-19 Genomics UK (COG-UK) Consortium,Angela Beckett et al
EPI_ISL_475334,"Centre for Enzyme Innovation, University of Portsmouth / Translational Research Laboratory, Portsmouth Hospitals NHS Trust",COVID-19 Genomics UK (COG-UK) Consortium,Angela Beckett et al
EPI_ISL_475335,"Centre for Enzyme Innovation, University of Portsmouth / Translational Research Laboratory, Portsmouth Hospitals NHS Trust",COVID-19 Genomics UK (COG-UK) Consortium,Angela Beckett et al
EPI_ISL_475336,"Centre for Enzyme Innovation, University of Portsmouth / Translational Research Laboratory, Portsmouth Hospitals NHS Trust",COVID-19 Genomics UK (COG-UK) Consortium,Angela Beckett et al
EPI_ISL_475337,"Centre for Enzyme Innovation, University of Portsmouth / Translational Research Laboratory, Portsmouth Hospitals NHS Trust",COVID-19 Genomics UK (COG-UK) Consortium,Angela Beckett et al
EPI_ISL_475338,"Centre for Enzyme Innovation, University of Portsmouth / Translational Research Laboratory, Portsmouth Hospitals NHS Trust",COVID-19 Genomics UK (COG-UK) Consortium,Angela Beckett et al
EPI_ISL_475339,"Centre for Enzyme Innovation, University of Portsmouth / Translational Research Laboratory, Portsmouth Hospitals NHS Trust",COVID-19 Genomics UK (COG-UK) Consortium,Angela Beckett et al
EPI_ISL_475340,"Centre for Enzyme Innovation, University of Portsmouth / Translational Research Laboratory, Portsmouth Hospitals NHS Trust",COVID-19 Genomics UK (COG-UK) Consortium,Angela Beckett et al
EPI_ISL_475341,"Centre for Enzyme Innovation, University of Portsmouth / Translational Research Laboratory, Portsmouth Hospitals NHS Trust",COVID-19 Genomics UK (COG-UK) Consortium,Angela Beckett et al
EPI_ISL_479175,"Centre for Enzyme Innovation, University of Portsmouth / Translational Research Laboratory, Portsmouth Hospitals NHS Trust",COVID-19 Genomics UK (COG-UK) Consortium,Angela Beckett et al
EPI_ISL_479176,"Centre for Enzyme Innovation, University of Portsmouth / Translational Research Laboratory, Portsmouth Hospitals NHS Trust",COVID-19 Genomics UK (COG-UK) Consortium,Angela Beckett et al
EPI_ISL_479177,"Centre for Enzyme Innovation, University of Portsmouth / Translational Research Laboratory, Portsmouth Hospitals NHS Trust",COVID-19 Genomics UK (COG-UK) Consortium,Angela Beckett et al
EPI_ISL_479178,"Centre for Enzyme Innovation, University of Portsmouth / Translational Research Laboratory, Portsmouth Hospitals NHS Trust",COVID-19 Genomics UK (COG-UK) Consortium,Angela Beckett et al
EPI_ISL_479179,"Centre for Enzyme Innovation, University of Portsmouth / Translational Research Laboratory, Portsmouth Hospitals NHS Trust",COVID-19 Genomics UK (COG-UK) Consortium,Angela Beckett et al
EPI_ISL_479180,"Centre for Enzyme Innovation, University of Portsmouth / Translational Research Laboratory, Portsmouth Hospitals NHS Trust",COVID-19 Genomics UK (COG-UK) Consortium,Angela Beckett et al
EPI_ISL_479181,"Centre for Enzyme Innovation, University of Portsmouth / Translational Research Laboratory, Portsmouth Hospitals NHS Trust",COVID-19 Genomics UK (COG-UK) Consortium,Angela Beckett et al
EPI_ISL_479182,"Centre for Enzyme Innovation, University of Portsmouth / Translational Research Laboratory, Portsmouth Hospitals NHS Trust",COVID-19 Genomics UK (COG-UK) Consortium,Angela Beckett et al
EPI_ISL_479183,"Centre for Enzyme Innovation, University of Portsmouth / Translational Research Laboratory, Portsmouth Hospitals NHS Trust",COVID-19 Genomics UK (COG-UK) Consortium,Angela Beckett et al
EPI_ISL_479184,"Centre for Enzyme Innovation, University of Portsmouth / Translational Research Laboratory, Portsmouth Hospitals NHS Trust",COVID-19 Genomics UK (COG-UK) Consortium,Angela Beckett et al
EPI_ISL_479185,"Centre for Enzyme Innovation, University of Portsmouth / Translational Research Laboratory, Portsmouth Hospitals NHS Trust",COVID-19 Genomics UK (COG-UK) Consortium,Angela Beckett et al
EPI_ISL_479186,"Centre for Enzyme Innovation, University of Portsmouth / Translational Research Laboratory, Portsmouth Hospitals NHS Trust",COVID-19 Genomics UK (COG-UK) Consortium,Angela Beckett et al
EPI_ISL_479187,"Centre for Enzyme Innovation, University of Portsmouth / Translational Research Laboratory, Portsmouth Hospitals NHS Trust",COVID-19 Genomics UK (COG-UK) Consortium,Angela Beckett et al
EPI_ISL_479188,"Centre for Enzyme Innovation, University of Portsmouth / Translational Research Laboratory, Portsmouth Hospitals NHS Trust",COVID-19 Genomics UK (COG-UK) Consortium,Angela Beckett et al
EPI_ISL_479189,"Centre for Enzyme Innovation, University of Portsmouth / Translational Research Laboratory, Portsmouth Hospitals NHS Trust",COVID-19 Genomics UK (COG-UK) Consortium,Angela Beckett et al
EPI_ISL_479190,"Centre for Enzyme Innovation, University of Portsmouth / Translational Research Laboratory, Portsmouth Hospitals NHS Trust",COVID-19 Genomics UK (COG-UK) Consortium,Angela Beckett et al
EPI_ISL_479191,"Centre for Enzyme Innovation, University of Portsmouth / Translational Research Laboratory, Portsmouth Hospitals NHS Trust",COVID-19 Genomics UK (COG-UK) Consortium,Angela Beckett et al
EPI_ISL_479192,"Centre for Enzyme Innovation, University of Portsmouth / Translational Research Laboratory, Portsmouth Hospitals NHS Trust",COVID-19 Genomics UK (COG-UK) Consortium,Angela Beckett et al
EPI_ISL_479193,"Centre for Enzyme Innovation, University of Portsmouth / Translational Research Laboratory, Portsmouth Hospitals NHS Trust",COVID-19 Genomics UK (COG-UK) Consortium,Angela Beckett et al
EPI_ISL_479194,"Centre for Enzyme Innovation, University of Portsmouth / Translational Research Laboratory, Portsmouth Hospitals NHS Trust",COVID-19 Genomics UK (COG-UK) Consortium,Angela Beckett et al
EPI_ISL_469926,"Virology Department, Sheffield Teaching Hospitals NHS Foundation Trust / Department of Infection, Immunity and Cardiovascular Disease, The Medical School, University of Sheffield",Wellcome Sanger Institute for the COVID-19 Genomics UK Consortium,Thushan de Silva et al
EPI_ISL_469918,"Virology Department, Sheffield Teaching Hospitals NHS Foundation Trust / Department of Infection, Immunity and Cardiovascular Disease, The Medical School, University of Sheffield",Wellcome Sanger Institute for the COVID-19 Genomics UK Consortium,Thushan de Silva et al
EPI_ISL_469923,"Virology Department, Sheffield Teaching Hospitals NHS Foundation Trust / Department of Infection, Immunity and Cardiovascular Disease, The Medical School, University of Sheffield",Wellcome Sanger Institute for the COVID-19 Genomics UK Consortium,Thushan de Silva et al
EPI_ISL_469928,"Virology Department, Sheffield Teaching Hospitals NHS Foundation Trust / Department of Infection, Immunity and Cardiovascular Disease, The Medical School, University of Sheffield",Wellcome Sanger Institute for the COVID-19 Genomics UK Consortium,Thushan de Silva et al
EPI_ISL_469929,"Virology Department, Sheffield Teaching Hospitals NHS Foundation Trust / Department of Infection, Immunity and Cardiovascular Disease, The Medical School, University of Sheffield",Wellcome Sanger Institute for the COVID-19 Genomics UK Consortium,Thushan de Silva et al
EPI_ISL_469927,"Virology Department, Sheffield Teaching Hospitals NHS Foundation Trust / Department of Infection, Immunity and Cardiovascular Disease, The Medical School, University of Sheffield",Wellcome Sanger Institute for the COVID-19 Genomics UK Consortium,Thushan de Silva et al
EPI_ISL_469924,"Virology Department, Sheffield Teaching Hospitals NHS Foundation Trust / Department of Infection, Immunity and Cardiovascular Disease, The Medical School, University of Sheffield",Wellcome Sanger Institute for the COVID-19 Genomics UK Consortium,Thushan de Silva et al
EPI_ISL_469920,"Virology Department, Sheffield Teaching Hospitals NHS Foundation Trust / Department of Infection, Immunity and Cardiovascular Disease, The Medical School, University of Sheffield",Wellcome Sanger Institute for the COVID-19 Genomics UK Consortium,Thushan de Silva et al
EPI_ISL_469922,"Virology Department, Sheffield Teaching Hospitals NHS Foundation Trust / Department of Infection, Immunity and Cardiovascular Disease, The Medical School, University of Sheffield",Wellcome Sanger Institute for the COVID-19 Genomics UK Consortium,Thushan de Silva et al
EPI_ISL_469925,"Virology Department, Sheffield Teaching Hospitals NHS Foundation Trust / Department of Infection, Immunity and Cardiovascular Disease, The Medical School, University of Sheffield",Wellcome Sanger Institute for the COVID-19 Genomics UK Consortium,Thushan de Silva et al
EPI_ISL_416730,"Virology Department, Sheffield Teaching Hospitals NHS Foundation Trust","Department of Infection, Immunity and Cardiovascular Disease, The Florey Institute, The Medical School, University of Sheffield",Thushan de Silva et al
EPI_ISL_416731,"Virology Department, Sheffield Teaching Hospitals NHS Foundation Trust","Department of Infection, Immunity and Cardiovascular Disease, The Florey Institute, The Medical School, University of Sheffield",Thushan de Silva et al
EPI_ISL_416732,"Virology Department, Sheffield Teaching Hospitals NHS Foundation Trust","Department of Infection, Immunity and Cardiovascular Disease, The Florey Institute, The Medical School, University of Sheffield",Thushan de Silva et al
EPI_ISL_416733,"Virology Department, Sheffield Teaching Hospitals NHS Foundation Trust","Department of Infection, Immunity and Cardiovascular Disease, The Florey Institute, The Medical School, University of Sheffield",Thushan de Silva et al
EPI_ISL_416734,"Virology Department, Sheffield Teaching Hospitals NHS Foundation Trust","Department of Infection, Immunity and Cardiovascular Disease, The Florey Institute, The Medical School, University of Sheffield",Thushan de Silva et al
EPI_ISL_416735,"Virology Department, Sheffield Teaching Hospitals NHS Foundation Trust","Department of Infection, Immunity and Cardiovascular Disease, The Florey Institute, The Medical School, University of Sheffield",Thushan de Silva et al
EPI_ISL_416736,"Virology Department, Sheffield Teaching Hospitals NHS Foundation Trust","Department of Infection, Immunity and Cardiovascular Disease, The Florey Institute, The Medical School, University of Sheffield",Thushan de Silva et al
EPI_ISL_416737,"Virology Department, Sheffield Teaching Hospitals NHS Foundation Trust","Department of Infection, Immunity and Cardiovascular Disease, The Florey Institute, The Medical School, University of Sheffield",Thushan de Silva et al
EPI_ISL_416738,"Virology Department, Sheffield Teaching Hospitals NHS Foundation Trust","Department of Infection, Immunity and Cardiovascular Disease, The Florey Institute, The Medical School, University of Sheffield",Thushan de Silva et al
EPI_ISL_416739,"Virology Department, Sheffield Teaching Hospitals NHS Foundation Trust","Department of Infection, Immunity and Cardiovascular Disease, The Florey Institute, The Medical School, University of Sheffield",Thushan de Silva et al
EPI_ISL_416740,"Virology Department, Sheffield Teaching Hospitals NHS Foundation Trust","Department of Infection, Immunity and Cardiovascular Disease, The Florey Institute, The Medical School, University of Sheffield",Thushan de Silva et al
EPI_ISL_418286,"Virology Department, Sheffield Teaching Hospitals NHS Foundation Trust","Department of Infection, Immunity and Cardiovascular Disease, The Florey Institute, The Medical School, University of Sheffield",Thushan de Silva et al
EPI_ISL_418287,"Virology Department, Sheffield Teaching Hospitals NHS Foundation Trust","Department of Infection, Immunity and Cardiovascular Disease, The Florey Institute, The Medical School, University of Sheffield",Thushan de Silva et al
EPI_ISL_418288,"Virology Department, Sheffield Teaching Hospitals NHS Foundation Trust","Department of Infection, Immunity and Cardiovascular Disease, The Florey Institute, The Medical School, University of Sheffield",Thushan de Silva et al
EPI_ISL_432710,"Virology Department, Sheffield Teaching Hospitals NHS Foundation Trust / Virology Department, Sheffield Teaching Hospitals NHS Foundation Trust",COVID-19 Genomics UK (COG-UK) Consortium,Thushan de Silva et al
EPI_ISL_418289,"Virology Department, Sheffield Teaching Hospitals NHS Foundation Trust","Department of Infection, Immunity and Cardiovascular Disease, The Florey Institute, The Medical School, University of Sheffield",Thushan de Silva et al
EPI_ISL_418290,"Virology Department, Sheffield Teaching Hospitals NHS Foundation Trust","Department of Infection, Immunity and Cardiovascular Disease, The Florey Institute, The Medical School, University of Sheffield",Thushan de Silva et al
EPI_ISL_418291,"Virology Department, Sheffield Teaching Hospitals NHS Foundation Trust","Department of Infection, Immunity and Cardiovascular Disease, The Florey Institute, The Medical School, University of Sheffield",Thushan de Silva et al
EPI_ISL_418292,"Virology Department, Sheffield Teaching Hospitals NHS Foundation Trust","Department of Infection, Immunity and Cardiovascular Disease, The Florey Institute, The Medical School, University of Sheffield",Thushan de Silva et al
EPI_ISL_418293,"Virology Department, Sheffield Teaching Hospitals NHS Foundation Trust","Department of Infection, Immunity and Cardiovascular Disease, The Florey Institute, The Medical School, University of Sheffield",Thushan de Silva et al
EPI_ISL_418294,"Virology Department, Sheffield Teaching Hospitals NHS Foundation Trust","Department of Infection, Immunity and Cardiovascular Disease, The Florey Institute, The Medical School, University of Sheffield",Thushan de Silva et al
EPI_ISL_418295,"Virology Department, Sheffield Teaching Hospitals NHS Foundation Trust","Department of Infection, Immunity and Cardiovascular Disease, The Florey Institute, The Medical School, University of Sheffield",Thushan de Silva et al
EPI_ISL_418296,"Virology Department, Sheffield Teaching Hospitals NHS Foundation Trust","Department of Infection, Immunity and Cardiovascular Disease, The Florey Institute, The Medical School, University of Sheffield",Thushan de Silva et al
EPI_ISL_418297,"Virology Department, Sheffield Teaching Hospitals NHS Foundation Trust","Department of Infection, Immunity and Cardiovascular Disease, The Florey Institute, The Medical School, University of Sheffield",Thushan de Silva et al
EPI_ISL_418298,"Virology Department, Sheffield Teaching Hospitals NHS Foundation Trust","Department of Infection, Immunity and Cardiovascular Disease, The Florey Institute, The Medical School, University of Sheffield",Thushan de Silva et al
EPI_ISL_418299,"Virology Department, Sheffield Teaching Hospitals NHS Foundation Trust","Department of Infection, Immunity and Cardiovascular Disease, The Florey Institute, The Medical School, University of Sheffield",Thushan de Silva et al
EPI_ISL_418300,"Virology Department, Sheffield Teaching Hospitals NHS Foundation Trust","Department of Infection, Immunity and Cardiovascular Disease, The Florey Institute, The Medical School, University of Sheffield",Thushan de Silva et al
EPI_ISL_418301,"Virology Department, Sheffield Teaching Hospitals NHS Foundation Trust","Department of Infection, Immunity and Cardiovascular Disease, The Florey Institute, The Medical School, University of Sheffield",Thushan de Silva et al
EPI_ISL_432711,"Virology Department, Sheffield Teaching Hospitals NHS Foundation Trust / Virology Department, Sheffield Teaching Hospitals NHS Foundation Trust",COVID-19 Genomics UK (COG-UK) Consortium,Thushan de Silva et al
EPI_ISL_432712,"Virology Department, Sheffield Teaching Hospitals NHS Foundation Trust / Virology Department, Sheffield Teaching Hospitals NHS Foundation Trust",COVID-19 Genomics UK (COG-UK) Consortium,Thushan de Silva et al
EPI_ISL_418302,"Virology Department, Sheffield Teaching Hospitals NHS Foundation Trust","Department of Infection, Immunity and Cardiovascular Disease, The Florey Institute, The Medical School, University of Sheffield",Thushan de Silva et al
EPI_ISL_418303,"Virology Department, Sheffield Teaching Hospitals NHS Foundation Trust","Department of Infection, Immunity and Cardiovascular Disease, The Florey Institute, The Medical School, University of Sheffield",Thushan de Silva et al
EPI_ISL_418304,"Virology Department, Sheffield Teaching Hospitals NHS Foundation Trust","Department of Infection, Immunity and Cardiovascular Disease, The Florey Institute, The Medical School, University of Sheffield",Thushan de Silva et al
EPI_ISL_418305,"Virology Department, Sheffield Teaching Hospitals NHS Foundation Trust","Department of Infection, Immunity and Cardiovascular Disease, The Florey Institute, The Medical School, University of Sheffield",Thushan de Silva et al
EPI_ISL_418306,"Virology Department, Sheffield Teaching Hospitals NHS Foundation Trust","Department of Infection, Immunity and Cardiovascular Disease, The Florey Institute, The Medical School, University of Sheffield",Thushan de Silva et al
EPI_ISL_432713,"Virology Department, Sheffield Teaching Hospitals NHS Foundation Trust / Virology Department, Sheffield Teaching Hospitals NHS Foundation Trust",COVID-19 Genomics UK (COG-UK) Consortium,Thushan de Silva et al
EPI_ISL_418307,"Virology Department, Sheffield Teaching Hospitals NHS Foundation Trust","Department of Infection, Immunity and Cardiovascular Disease, The Florey Institute, The Medical School, University of Sheffield",Thushan de Silva et al
EPI_ISL_418308,"Virology Department, Sheffield Teaching Hospitals NHS Foundation Trust","Department of Infection, Immunity and Cardiovascular Disease, The Florey Institute, The Medical School, University of Sheffield",Thushan de Silva et al
EPI_ISL_418309,"Virology Department, Sheffield Teaching Hospitals NHS Foundation Trust","Department of Infection, Immunity and Cardiovascular Disease, The Florey Institute, The Medical School, University of Sheffield",Thushan de Silva et al
EPI_ISL_418310,"Virology Department, Sheffield Teaching Hospitals NHS Foundation Trust","Department of Infection, Immunity and Cardiovascular Disease, The Florey Institute, The Medical School, University of Sheffield",Thushan de Silva et al
EPI_ISL_418311,"Virology Department, Sheffield Teaching Hospitals NHS Foundation Trust","Department of Infection, Immunity and Cardiovascular Disease, The Florey Institute, The Medical School, University of Sheffield",Thushan de Silva et al
EPI_ISL_418312,"Virology Department, Sheffield Teaching Hospitals NHS Foundation Trust","Department of Infection, Immunity and Cardiovascular Disease, The Florey Institute, The Medical School, University of Sheffield",Thushan de Silva et al
EPI_ISL_418313,"Virology Department, Sheffield Teaching Hospitals NHS Foundation Trust","Department of Infection, Immunity and Cardiovascular Disease, The Florey Institute, The Medical School, University of Sheffield",Thushan de Silva et al
EPI_ISL_418314,"Virology Department, Sheffield Teaching Hospitals NHS Foundation Trust","Department of Infection, Immunity and Cardiovascular Disease, The Florey Institute, The Medical School, University of Sheffield",Thushan de Silva et al
EPI_ISL_418315,"Virology Department, Sheffield Teaching Hospitals NHS Foundation Trust","Department of Infection, Immunity and Cardiovascular Disease, The Florey Institute, The Medical School, University of Sheffield",Thushan de Silva et al
EPI_ISL_418316,"Virology Department, Sheffield Teaching Hospitals NHS Foundation Trust","Department of Infection, Immunity and Cardiovascular Disease, The Florey Institute, The Medical School, University of Sheffield",Thushan de Silva et al
EPI_ISL_418317,"Virology Department, Sheffield Teaching Hospitals NHS Foundation Trust","Department of Infection, Immunity and Cardiovascular Disease, The Florey Institute, The Medical School, University of Sheffield",Thushan de Silva et al
EPI_ISL_418318,"Virology Department, Sheffield Teaching Hospitals NHS Foundation Trust","Department of Infection, Immunity and Cardiovascular Disease, The Florey Institute, The Medical School, University of Sheffield",Thushan de Silva et al
EPI_ISL_418319,"Virology Department, Sheffield Teaching Hospitals NHS Foundation Trust","Department of Infection, Immunity and Cardiovascular Disease, The Florey Institute, The Medical School, University of Sheffield",Thushan de Silva et al
EPI_ISL_418320,"Virology Department, Sheffield Teaching Hospitals NHS Foundation Trust","Department of Infection, Immunity and Cardiovascular Disease, The Florey Institute, The Medical School, University of Sheffield",Thushan de Silva et al
EPI_ISL_418321,"Virology Department, Sheffield Teaching Hospitals NHS Foundation Trust","Department of Infection, Immunity and Cardiovascular Disease, The Florey Institute, The Medical School, University of Sheffield",Thushan de Silva et al
EPI_ISL_420281,"Virology Department, Sheffield Teaching Hospitals NHS Foundation Trust","Department of Infection, Immunity and Cardiovascular Disease, The Florey Institute, The Medical School, University of Sheffield",Thushan de Silva et al
EPI_ISL_420273,"Virology Department, Sheffield Teaching Hospitals NHS Foundation Trust","Department of Infection, Immunity and Cardiovascular Disease, The Florey Institute, The Medical School, University of Sheffield",Thushan de Silva et al
EPI_ISL_420283,"Virology Department, Sheffield Teaching Hospitals NHS Foundation Trust","Department of Infection, Immunity and Cardiovascular Disease, The Florey Institute, The Medical School, University of Sheffield",Thushan de Silva et al
EPI_ISL_420272,"Virology Department, Sheffield Teaching Hospitals NHS Foundation Trust","Department of Infection, Immunity and Cardiovascular Disease, The Florey Institute, The Medical School, University of Sheffield",Thushan de Silva et al
EPI_ISL_420275,"Virology Department, Sheffield Teaching Hospitals NHS Foundation Trust","Department of Infection, Immunity and Cardiovascular Disease, The Florey Institute, The Medical School, University of Sheffield",Thushan de Silva et al
EPI_ISL_420287,"Virology Department, Sheffield Teaching Hospitals NHS Foundation Trust","Department of Infection, Immunity and Cardiovascular Disease, The Florey Institute, The Medical School, University of Sheffield",Thushan de Silva et al
EPI_ISL_420266,"Virology Department, Sheffield Teaching Hospitals NHS Foundation Trust","Department of Infection, Immunity and Cardiovascular Disease, The Florey Institute, The Medical School, University of Sheffield",Thushan de Silva et al
EPI_ISL_420277,"Virology Department, Sheffield Teaching Hospitals NHS Foundation Trust","Department of Infection, Immunity and Cardiovascular Disease, The Florey Institute, The Medical School, University of Sheffield",Thushan de Silva et al
EPI_ISL_420271,"Virology Department, Sheffield Teaching Hospitals NHS Foundation Trust","Department of Infection, Immunity and Cardiovascular Disease, The Florey Institute, The Medical School, University of Sheffield",Thushan de Silva et al
EPI_ISL_420240,"Virology Department, Sheffield Teaching Hospitals NHS Foundation Trust","Department of Infection, Immunity and Cardiovascular Disease, The Florey Institute, The Medical School, University of Sheffield",Thushan de Silva et al
EPI_ISL_420268,"Virology Department, Sheffield Teaching Hospitals NHS Foundation Trust","Department of Infection, Immunity and Cardiovascular Disease, The Florey Institute, The Medical School, University of Sheffield",Thushan de Silva et al
EPI_ISL_420286,"Virology Department, Sheffield Teaching Hospitals NHS Foundation Trust","Department of Infection, Immunity and Cardiovascular Disease, The Florey Institute, The Medical School, University of Sheffield",Thushan de Silva et al
EPI_ISL_420276,"Virology Department, Sheffield Teaching Hospitals NHS Foundation Trust","Department of Infection, Immunity and Cardiovascular Disease, The Florey Institute, The Medical School, University of Sheffield",Thushan de Silva et al
EPI_ISL_420291,"Virology Department, Sheffield Teaching Hospitals NHS Foundation Trust","Department of Infection, Immunity and Cardiovascular Disease, The Florey Institute, The Medical School, University of Sheffield",Thushan de Silva et al
EPI_ISL_420267,"Virology Department, Sheffield Teaching Hospitals NHS Foundation Trust","Department of Infection, Immunity and Cardiovascular Disease, The Florey Institute, The Medical School, University of Sheffield",Thushan de Silva et al
EPI_ISL_420274,"Virology Department, Sheffield Teaching Hospitals NHS Foundation Trust","Department of Infection, Immunity and Cardiovascular Disease, The Florey Institute, The Medical School, University of Sheffield",Thushan de Silva et al
EPI_ISL_420288,"Virology Department, Sheffield Teaching Hospitals NHS Foundation Trust","Department of Infection, Immunity and Cardiovascular Disease, The Florey Institute, The Medical School, University of Sheffield",Thushan de Silva et al
EPI_ISL_420290,"Virology Department, Sheffield Teaching Hospitals NHS Foundation Trust","Department of Infection, Immunity and Cardiovascular Disease, The Florey Institute, The Medical School, University of Sheffield",Thushan de Silva et al
EPI_ISL_420258,"Virology Department, Sheffield Teaching Hospitals NHS Foundation Trust","Department of Infection, Immunity and Cardiovascular Disease, The Florey Institute, The Medical School, University of Sheffield",Thushan de Silva et al
EPI_ISL_420228,"Virology Department, Sheffield Teaching Hospitals NHS Foundation Trust","Department of Infection, Immunity and Cardiovascular Disease, The Florey Institute, The Medical School, University of Sheffield",Thushan de Silva et al
EPI_ISL_420230,"Virology Department, Sheffield Teaching Hospitals NHS Foundation Trust","Department of Infection, Immunity and Cardiovascular Disease, The Florey Institute, The Medical School, University of Sheffield",Thushan de Silva et al
EPI_ISL_420226,"Virology Department, Sheffield Teaching Hospitals NHS Foundation Trust","Department of Infection, Immunity and Cardiovascular Disease, The Florey Institute, The Medical School, University of Sheffield",Thushan de Silva et al
EPI_ISL_420255,"Virology Department, Sheffield Teaching Hospitals NHS Foundation Trust","Department of Infection, Immunity and Cardiovascular Disease, The Florey Institute, The Medical School, University of Sheffield",Thushan de Silva et al
EPI_ISL_420259,"Virology Department, Sheffield Teaching Hospitals NHS Foundation Trust","Department of Infection, Immunity and Cardiovascular Disease, The Florey Institute, The Medical School, University of Sheffield",Thushan de Silva et al
EPI_ISL_420260,"Virology Department, Sheffield Teaching Hospitals NHS Foundation Trust","Department of Infection, Immunity and Cardiovascular Disease, The Florey Institute, The Medical School, University of Sheffield",Thushan de Silva et al
EPI_ISL_420257,"Virology Department, Sheffield Teaching Hospitals NHS Foundation Trust","Department of Infection, Immunity and Cardiovascular Disease, The Florey Institute, The Medical School, University of Sheffield",Thushan de Silva et al
EPI_ISL_420252,"Virology Department, Sheffield Teaching Hospitals NHS Foundation Trust","Department of Infection, Immunity and Cardiovascular Disease, The Florey Institute, The Medical School, University of Sheffield",Thushan de Silva et al
EPI_ISL_420253,"Virology Department, Sheffield Teaching Hospitals NHS Foundation Trust","Department of Infection, Immunity and Cardiovascular Disease, The Florey Institute, The Medical School, University of Sheffield",Thushan de Silva et al
EPI_ISL_420229,"Virology Department, Sheffield Teaching Hospitals NHS Foundation Trust","Department of Infection, Immunity and Cardiovascular Disease, The Florey Institute, The Medical School, University of Sheffield",Thushan de Silva et al
EPI_ISL_420256,"Virology Department, Sheffield Teaching Hospitals NHS Foundation Trust","Department of Infection, Immunity and Cardiovascular Disease, The Florey Institute, The Medical School, University of Sheffield",Thushan de Silva et al
EPI_ISL_420254,"Virology Department, Sheffield Teaching Hospitals NHS Foundation Trust","Department of Infection, Immunity and Cardiovascular Disease, The Florey Institute, The Medical School, University of Sheffield",Thushan de Silva et al
EPI_ISL_420227,"Virology Department, Sheffield Teaching Hospitals NHS Foundation Trust","Department of Infection, Immunity and Cardiovascular Disease, The Florey Institute, The Medical School, University of Sheffield",Thushan de Silva et al
EPI_ISL_420198,"Virology Department, Sheffield Teaching Hospitals NHS Foundation Trust","Department of Infection, Immunity and Cardiovascular Disease, The Florey Institute, The Medical School, University of Sheffield",Thushan de Silva et al
EPI_ISL_420204,"Virology Department, Sheffield Teaching Hospitals NHS Foundation Trust","Department of Infection, Immunity and Cardiovascular Disease, The Florey Institute, The Medical School, University of Sheffield",Thushan de Silva et al
EPI_ISL_420211,"Virology Department, Sheffield Teaching Hospitals NHS Foundation Trust","Department of Infection, Immunity and Cardiovascular Disease, The Florey Institute, The Medical School, University of Sheffield",Thushan de Silva et al
EPI_ISL_420199,"Virology Department, Sheffield Teaching Hospitals NHS Foundation Trust","Department of Infection, Immunity and Cardiovascular Disease, The Florey Institute, The Medical School, University of Sheffield",Thushan de Silva et al
EPI_ISL_420187,"Virology Department, Sheffield Teaching Hospitals NHS Foundation Trust","Department of Infection, Immunity and Cardiovascular Disease, The Florey Institute, The Medical School, University of Sheffield",Thushan de Silva et al
EPI_ISL_420196,"Virology Department, Sheffield Teaching Hospitals NHS Foundation Trust","Department of Infection, Immunity and Cardiovascular Disease, The Florey Institute, The Medical School, University of Sheffield",Thushan de Silva et al
EPI_ISL_420191,"Virology Department, Sheffield Teaching Hospitals NHS Foundation Trust","Department of Infection, Immunity and Cardiovascular Disease, The Florey Institute, The Medical School, University of Sheffield",Thushan de Silva et al
EPI_ISL_420209,"Virology Department, Sheffield Teaching Hospitals NHS Foundation Trust","Department of Infection, Immunity and Cardiovascular Disease, The Florey Institute, The Medical School, University of Sheffield",Thushan de Silva et al
EPI_ISL_420194,"Virology Department, Sheffield Teaching Hospitals NHS Foundation Trust","Department of Infection, Immunity and Cardiovascular Disease, The Florey Institute, The Medical School, University of Sheffield",Thushan de Silva et al
EPI_ISL_420182,"Virology Department, Sheffield Teaching Hospitals NHS Foundation Trust","Department of Infection, Immunity and Cardiovascular Disease, The Florey Institute, The Medical School, University of Sheffield",Thushan de Silva et al
EPI_ISL_420208,"Virology Department, Sheffield Teaching Hospitals NHS Foundation Trust","Department of Infection, Immunity and Cardiovascular Disease, The Florey Institute, The Medical School, University of Sheffield",Thushan de Silva et al
EPI_ISL_420192,"Virology Department, Sheffield Teaching Hospitals NHS Foundation Trust","Department of Infection, Immunity and Cardiovascular Disease, The Florey Institute, The Medical School, University of Sheffield",Thushan de Silva et al
EPI_ISL_420180,"Virology Department, Sheffield Teaching Hospitals NHS Foundation Trust","Department of Infection, Immunity and Cardiovascular Disease, The Florey Institute, The Medical School, University of Sheffield",Thushan de Silva et al
EPI_ISL_420218,"Virology Department, Sheffield Teaching Hospitals NHS Foundation Trust","Department of Infection, Immunity and Cardiovascular Disease, The Florey Institute, The Medical School, University of Sheffield",Thushan de Silva et al
EPI_ISL_420207,"Virology Department, Sheffield Teaching Hospitals NHS Foundation Trust","Department of Infection, Immunity and Cardiovascular Disease, The Florey Institute, The Medical School, University of Sheffield",Thushan de Silva et al
EPI_ISL_420222,"Virology Department, Sheffield Teaching Hospitals NHS Foundation Trust","Department of Infection, Immunity and Cardiovascular Disease, The Florey Institute, The Medical School, University of Sheffield",Thushan de Silva et al
EPI_ISL_420183,"Virology Department, Sheffield Teaching Hospitals NHS Foundation Trust","Department of Infection, Immunity and Cardiovascular Disease, The Florey Institute, The Medical School, University of Sheffield",Thushan de Silva et al
EPI_ISL_420216,"Virology Department, Sheffield Teaching Hospitals NHS Foundation Trust","Department of Infection, Immunity and Cardiovascular Disease, The Florey Institute, The Medical School, University of Sheffield",Thushan de Silva et al
EPI_ISL_420181,"Virology Department, Sheffield Teaching Hospitals NHS Foundation Trust","Department of Infection, Immunity and Cardiovascular Disease, The Florey Institute, The Medical School, University of Sheffield",Thushan de Silva et al
EPI_ISL_420214,"Virology Department, Sheffield Teaching Hospitals NHS Foundation Trust","Department of Infection, Immunity and Cardiovascular Disease, The Florey Institute, The Medical School, University of Sheffield",Thushan de Silva et al
EPI_ISL_420205,"Virology Department, Sheffield Teaching Hospitals NHS Foundation Trust","Department of Infection, Immunity and Cardiovascular Disease, The Florey Institute, The Medical School, University of Sheffield",Thushan de Silva et al
EPI_ISL_420220,"Virology Department, Sheffield Teaching Hospitals NHS Foundation Trust","Department of Infection, Immunity and Cardiovascular Disease, The Florey Institute, The Medical School, University of Sheffield",Thushan de Silva et al
EPI_ISL_420206,"Virology Department, Sheffield Teaching Hospitals NHS Foundation Trust","Department of Infection, Immunity and Cardiovascular Disease, The Florey Institute, The Medical School, University of Sheffield",Thushan de Silva et al
EPI_ISL_420219,"Virology Department, Sheffield Teaching Hospitals NHS Foundation Trust","Department of Infection, Immunity and Cardiovascular Disease, The Florey Institute, The Medical School, University of Sheffield",Thushan de Silva et al
EPI_ISL_420185,"Virology Department, Sheffield Teaching Hospitals NHS Foundation Trust","Department of Infection, Immunity and Cardiovascular Disease, The Florey Institute, The Medical School, University of Sheffield",Thushan de Silva et al
EPI_ISL_420195,"Virology Department, Sheffield Teaching Hospitals NHS Foundation Trust","Department of Infection, Immunity and Cardiovascular Disease, The Florey Institute, The Medical School, University of Sheffield",Thushan de Silva et al
EPI_ISL_420197,"Virology Department, Sheffield Teaching Hospitals NHS Foundation Trust","Department of Infection, Immunity and Cardiovascular Disease, The Florey Institute, The Medical School, University of Sheffield",Thushan de Silva et al
EPI_ISL_420184,"Virology Department, Sheffield Teaching Hospitals NHS Foundation Trust","Department of Infection, Immunity and Cardiovascular Disease, The Florey Institute, The Medical School, University of Sheffield",Thushan de Silva et al
EPI_ISL_420212,"Virology Department, Sheffield Teaching Hospitals NHS Foundation Trust","Department of Infection, Immunity and Cardiovascular Disease, The Florey Institute, The Medical School, University of Sheffield",Thushan de Silva et al
EPI_ISL_420221,"Virology Department, Sheffield Teaching Hospitals NHS Foundation Trust","Department of Infection, Immunity and Cardiovascular Disease, The Florey Institute, The Medical School, University of Sheffield",Thushan de Silva et al
EPI_ISL_420190,"Virology Department, Sheffield Teaching Hospitals NHS Foundation Trust","Department of Infection, Immunity and Cardiovascular Disease, The Florey Institute, The Medical School, University of Sheffield",Thushan de Silva et al
EPI_ISL_420188,"Virology Department, Sheffield Teaching Hospitals NHS Foundation Trust","Department of Infection, Immunity and Cardiovascular Disease, The Florey Institute, The Medical School, University of Sheffield",Thushan de Silva et al
EPI_ISL_420210,"Virology Department, Sheffield Teaching Hospitals NHS Foundation Trust","Department of Infection, Immunity and Cardiovascular Disease, The Florey Institute, The Medical School, University of Sheffield",Thushan de Silva et al
EPI_ISL_420179,"Virology Department, Sheffield Teaching Hospitals NHS Foundation Trust","Department of Infection, Immunity and Cardiovascular Disease, The Florey Institute, The Medical School, University of Sheffield",Thushan de Silva et al
EPI_ISL_420217,"Virology Department, Sheffield Teaching Hospitals NHS Foundation Trust","Department of Infection, Immunity and Cardiovascular Disease, The Florey Institute, The Medical School, University of Sheffield",Thushan de Silva et al
EPI_ISL_420193,"Virology Department, Sheffield Teaching Hospitals NHS Foundation Trust","Department of Infection, Immunity and Cardiovascular Disease, The Florey Institute, The Medical School, University of Sheffield",Thushan de Silva et al
EPI_ISL_420203,"Virology Department, Sheffield Teaching Hospitals NHS Foundation Trust","Department of Infection, Immunity and Cardiovascular Disease, The Florey Institute, The Medical School, University of Sheffield",Thushan de Silva et al
EPI_ISL_420215,"Virology Department, Sheffield Teaching Hospitals NHS Foundation Trust","Department of Infection, Immunity and Cardiovascular Disease, The Florey Institute, The Medical School, University of Sheffield",Thushan de Silva et al
EPI_ISL_420186,"Virology Department, Sheffield Teaching Hospitals NHS Foundation Trust","Department of Infection, Immunity and Cardiovascular Disease, The Florey Institute, The Medical School, University of Sheffield",Thushan de Silva et al
EPI_ISL_420201,"Virology Department, Sheffield Teaching Hospitals NHS Foundation Trust","Department of Infection, Immunity and Cardiovascular Disease, The Florey Institute, The Medical School, University of Sheffield",Thushan de Silva et al
EPI_ISL_420189,"Virology Department, Sheffield Teaching Hospitals NHS Foundation Trust","Department of Infection, Immunity and Cardiovascular Disease, The Florey Institute, The Medical School, University of Sheffield",Thushan de Silva et al
EPI_ISL_420178,"Virology Department, Sheffield Teaching Hospitals NHS Foundation Trust","Department of Infection, Immunity and Cardiovascular Disease, The Florey Institute, The Medical School, University of Sheffield",Thushan de Silva et al
EPI_ISL_420202,"Virology Department, Sheffield Teaching Hospitals NHS Foundation Trust","Department of Infection, Immunity and Cardiovascular Disease, The Florey Institute, The Medical School, University of Sheffield",Thushan de Silva et al
EPI_ISL_420200,"Virology Department, Sheffield Teaching Hospitals NHS Foundation Trust","Department of Infection, Immunity and Cardiovascular Disease, The Florey Institute, The Medical School, University of Sheffield",Thushan de Silva et al
EPI_ISL_420213,"Virology Department, Sheffield Teaching Hospitals NHS Foundation Trust","Department of Infection, Immunity and Cardiovascular Disease, The Florey Institute, The Medical School, University of Sheffield",Thushan de Silva et al
EPI_ISL_420263,"Virology Department, Sheffield Teaching Hospitals NHS Foundation Trust","Department of Infection, Immunity and Cardiovascular Disease, The Florey Institute, The Medical School, University of Sheffield",Thushan de Silva et al
EPI_ISL_420269,"Virology Department, Sheffield Teaching Hospitals NHS Foundation Trust","Department of Infection, Immunity and Cardiovascular Disease, The Florey Institute, The Medical School, University of Sheffield",Thushan de Silva et al
EPI_ISL_420233,"Virology Department, Sheffield Teaching Hospitals NHS Foundation Trust","Department of Infection, Immunity and Cardiovascular Disease, The Florey Institute, The Medical School, University of Sheffield",Thushan de Silva et al
EPI_ISL_420238,"Virology Department, Sheffield Teaching Hospitals NHS Foundation Trust","Department of Infection, Immunity and Cardiovascular Disease, The Florey Institute, The Medical School, University of Sheffield",Thushan de Silva et al
EPI_ISL_420225,"Virology Department, Sheffield Teaching Hospitals NHS Foundation Trust","Department of Infection, Immunity and Cardiovascular Disease, The Florey Institute, The Medical School, University of Sheffield",Thushan de Silva et al
EPI_ISL_420235,"Virology Department, Sheffield Teaching Hospitals NHS Foundation Trust","Department of Infection, Immunity and Cardiovascular Disease, The Florey Institute, The Medical School, University of Sheffield",Thushan de Silva et al
EPI_ISL_420249,"Virology Department, Sheffield Teaching Hospitals NHS Foundation Trust","Department of Infection, Immunity and Cardiovascular Disease, The Florey Institute, The Medical School, University of Sheffield",Thushan de Silva et al
EPI_ISL_420234,"Virology Department, Sheffield Teaching Hospitals NHS Foundation Trust","Department of Infection, Immunity and Cardiovascular Disease, The Florey Institute, The Medical School, University of Sheffield",Thushan de Silva et al
EPI_ISL_420284,"Virology Department, Sheffield Teaching Hospitals NHS Foundation Trust","Department of Infection, Immunity and Cardiovascular Disease, The Florey Institute, The Medical School, University of Sheffield",Thushan de Silva et al
EPI_ISL_420247,"Virology Department, Sheffield Teaching Hospitals NHS Foundation Trust","Department of Infection, Immunity and Cardiovascular Disease, The Florey Institute, The Medical School, University of Sheffield",Thushan de Silva et al
EPI_ISL_420224,"Virology Department, Sheffield Teaching Hospitals NHS Foundation Trust","Department of Infection, Immunity and Cardiovascular Disease, The Florey Institute, The Medical School, University of Sheffield",Thushan de Silva et al
EPI_ISL_420279,"Virology Department, Sheffield Teaching Hospitals NHS Foundation Trust","Department of Infection, Immunity and Cardiovascular Disease, The Florey Institute, The Medical School, University of Sheffield",Thushan de Silva et al
EPI_ISL_420244,"Virology Department, Sheffield Teaching Hospitals NHS Foundation Trust","Department of Infection, Immunity and Cardiovascular Disease, The Florey Institute, The Medical School, University of Sheffield",Thushan de Silva et al
EPI_ISL_420282,"Virology Department, Sheffield Teaching Hospitals NHS Foundation Trust","Department of Infection, Immunity and Cardiovascular Disease, The Florey Institute, The Medical School, University of Sheffield",Thushan de Silva et al
EPI_ISL_420246,"Virology Department, Sheffield Teaching Hospitals NHS Foundation Trust","Department of Infection, Immunity and Cardiovascular Disease, The Florey Institute, The Medical School, University of Sheffield",Thushan de Silva et al
EPI_ISL_420243,"Virology Department, Sheffield Teaching Hospitals NHS Foundation Trust","Department of Infection, Immunity and Cardiovascular Disease, The Florey Institute, The Medical School, University of Sheffield",Thushan de Silva et al
EPI_ISL_420285,"Virology Department, Sheffield Teaching Hospitals NHS Foundation Trust","Department of Infection, Immunity and Cardiovascular Disease, The Florey Institute, The Medical School, University of Sheffield",Thushan de Silva et al
EPI_ISL_420289,"Virology Department, Sheffield Teaching Hospitals NHS Foundation Trust","Department of Infection, Immunity and Cardiovascular Disease, The Florey Institute, The Medical School, University of Sheffield",Thushan de Silva et al
EPI_ISL_420237,"Virology Department, Sheffield Teaching Hospitals NHS Foundation Trust","Department of Infection, Immunity and Cardiovascular Disease, The Florey Institute, The Medical School, University of Sheffield",Thushan de Silva et al
EPI_ISL_420241,"Virology Department, Sheffield Teaching Hospitals NHS Foundation Trust","Department of Infection, Immunity and Cardiovascular Disease, The Florey Institute, The Medical School, University of Sheffield",Thushan de Silva et al
EPI_ISL_420278,"Virology Department, Sheffield Teaching Hospitals NHS Foundation Trust","Department of Infection, Immunity and Cardiovascular Disease, The Florey Institute, The Medical School, University of Sheffield",Thushan de Silva et al
EPI_ISL_420292,"Virology Department, Sheffield Teaching Hospitals NHS Foundation Trust","Department of Infection, Immunity and Cardiovascular Disease, The Florey Institute, The Medical School, University of Sheffield",Thushan de Silva et al
EPI_ISL_420236,"Virology Department, Sheffield Teaching Hospitals NHS Foundation Trust","Department of Infection, Immunity and Cardiovascular Disease, The Florey Institute, The Medical School, University of Sheffield",Thushan de Silva et al
EPI_ISL_420251,"Virology Department, Sheffield Teaching Hospitals NHS Foundation Trust","Department of Infection, Immunity and Cardiovascular Disease, The Florey Institute, The Medical School, University of Sheffield",Thushan de Silva et al
EPI_ISL_420232,"Virology Department, Sheffield Teaching Hospitals NHS Foundation Trust","Department of Infection, Immunity and Cardiovascular Disease, The Florey Institute, The Medical School, University of Sheffield",Thushan de Silva et al
EPI_ISL_420231,"Virology Department, Sheffield Teaching Hospitals NHS Foundation Trust","Department of Infection, Immunity and Cardiovascular Disease, The Florey Institute, The Medical School, University of Sheffield",Thushan de Silva et al
EPI_ISL_420280,"Virology Department, Sheffield Teaching Hospitals NHS Foundation Trust","Department of Infection, Immunity and Cardiovascular Disease, The Florey Institute, The Medical School, University of Sheffield",Thushan de Silva et al
EPI_ISL_420248,"Virology Department, Sheffield Teaching Hospitals NHS Foundation Trust","Department of Infection, Immunity and Cardiovascular Disease, The Florey Institute, The Medical School, University of Sheffield",Thushan de Silva et al
EPI_ISL_420245,"Virology Department, Sheffield Teaching Hospitals NHS Foundation Trust","Department of Infection, Immunity and Cardiovascular Disease, The Florey Institute, The Medical School, University of Sheffield",Thushan de Silva et al
EPI_ISL_420250,"Virology Department, Sheffield Teaching Hospitals NHS Foundation Trust","Department of Infection, Immunity and Cardiovascular Disease, The Florey Institute, The Medical School, University of Sheffield",Thushan de Silva et al
EPI_ISL_420264,"Virology Department, Sheffield Teaching Hospitals NHS Foundation Trust","Department of Infection, Immunity and Cardiovascular Disease, The Florey Institute, The Medical School, University of Sheffield",Thushan de Silva et al
EPI_ISL_420270,"Virology Department, Sheffield Teaching Hospitals NHS Foundation Trust","Department of Infection, Immunity and Cardiovascular Disease, The Florey Institute, The Medical School, University of Sheffield",Thushan de Silva et al
EPI_ISL_420223,"Virology Department, Sheffield Teaching Hospitals NHS Foundation Trust","Department of Infection, Immunity and Cardiovascular Disease, The Florey Institute, The Medical School, University of Sheffield",Thushan de Silva et al
EPI_ISL_420261,"Virology Department, Sheffield Teaching Hospitals NHS Foundation Trust","Department of Infection, Immunity and Cardiovascular Disease, The Florey Institute, The Medical School, University of Sheffield",Thushan de Silva et al
EPI_ISL_420242,"Virology Department, Sheffield Teaching Hospitals NHS Foundation Trust","Department of Infection, Immunity and Cardiovascular Disease, The Florey Institute, The Medical School, University of Sheffield",Thushan de Silva et al
EPI_ISL_420262,"Virology Department, Sheffield Teaching Hospitals NHS Foundation Trust","Department of Infection, Immunity and Cardiovascular Disease, The Florey Institute, The Medical School, University of Sheffield",Thushan de Silva et al
EPI_ISL_420239,"Virology Department, Sheffield Teaching Hospitals NHS Foundation Trust","Department of Infection, Immunity and Cardiovascular Disease, The Florey Institute, The Medical School, University of Sheffield",Thushan de Silva et al
EPI_ISL_420265,"Virology Department, Sheffield Teaching Hospitals NHS Foundation Trust","Department of Infection, Immunity and Cardiovascular Disease, The Florey Institute, The Medical School, University of Sheffield",Thushan de Silva et al
EPI_ISL_420157,"Virology Department, Sheffield Teaching Hospitals NHS Foundation Trust","Department of Infection, Immunity and Cardiovascular Disease, The Florey Institute, The Medical School, University of Sheffield",Thushan de Silva et al
EPI_ISL_420155,"Virology Department, Sheffield Teaching Hospitals NHS Foundation Trust","Department of Infection, Immunity and Cardiovascular Disease, The Florey Institute, The Medical School, University of Sheffield",Thushan de Silva et al
EPI_ISL_420159,"Virology Department, Sheffield Teaching Hospitals NHS Foundation Trust","Department of Infection, Immunity and Cardiovascular Disease, The Florey Institute, The Medical School, University of Sheffield",Thushan de Silva et al
EPI_ISL_420158,"Virology Department, Sheffield Teaching Hospitals NHS Foundation Trust","Department of Infection, Immunity and Cardiovascular Disease, The Florey Institute, The Medical School, University of Sheffield",Thushan de Silva et al
EPI_ISL_420156,"Virology Department, Sheffield Teaching Hospitals NHS Foundation Trust","Department of Infection, Immunity and Cardiovascular Disease, The Florey Institute, The Medical School, University of Sheffield",Thushan de Silva et al
EPI_ISL_420160,"Virology Department, Sheffield Teaching Hospitals NHS Foundation Trust","Department of Infection, Immunity and Cardiovascular Disease, The Florey Institute, The Medical School, University of Sheffield",Thushan de Silva et al
EPI_ISL_420175,"Virology Department, Sheffield Teaching Hospitals NHS Foundation Trust","Department of Infection, Immunity and Cardiovascular Disease, The Florey Institute, The Medical School, University of Sheffield",Thushan de Silva et al
EPI_ISL_420167,"Virology Department, Sheffield Teaching Hospitals NHS Foundation Trust","Department of Infection, Immunity and Cardiovascular Disease, The Florey Institute, The Medical School, University of Sheffield",Thushan de Silva et al
EPI_ISL_420166,"Virology Department, Sheffield Teaching Hospitals NHS Foundation Trust","Department of Infection, Immunity and Cardiovascular Disease, The Florey Institute, The Medical School, University of Sheffield",Thushan de Silva et al
EPI_ISL_420169,"Virology Department, Sheffield Teaching Hospitals NHS Foundation Trust","Department of Infection, Immunity and Cardiovascular Disease, The Florey Institute, The Medical School, University of Sheffield",Thushan de Silva et al
EPI_ISL_420162,"Virology Department, Sheffield Teaching Hospitals NHS Foundation Trust","Department of Infection, Immunity and Cardiovascular Disease, The Florey Institute, The Medical School, University of Sheffield",Thushan de Silva et al
EPI_ISL_420177,"Virology Department, Sheffield Teaching Hospitals NHS Foundation Trust","Department of Infection, Immunity and Cardiovascular Disease, The Florey Institute, The Medical School, University of Sheffield",Thushan de Silva et al
EPI_ISL_420163,"Virology Department, Sheffield Teaching Hospitals NHS Foundation Trust","Department of Infection, Immunity and Cardiovascular Disease, The Florey Institute, The Medical School, University of Sheffield",Thushan de Silva et al
EPI_ISL_420168,"Virology Department, Sheffield Teaching Hospitals NHS Foundation Trust","Department of Infection, Immunity and Cardiovascular Disease, The Florey Institute, The Medical School, University of Sheffield",Thushan de Silva et al
EPI_ISL_420174,"Virology Department, Sheffield Teaching Hospitals NHS Foundation Trust","Department of Infection, Immunity and Cardiovascular Disease, The Florey Institute, The Medical School, University of Sheffield",Thushan de Silva et al
EPI_ISL_420172,"Virology Department, Sheffield Teaching Hospitals NHS Foundation Trust","Department of Infection, Immunity and Cardiovascular Disease, The Florey Institute, The Medical School, University of Sheffield",Thushan de Silva et al
EPI_ISL_420164,"Virology Department, Sheffield Teaching Hospitals NHS Foundation Trust","Department of Infection, Immunity and Cardiovascular Disease, The Florey Institute, The Medical School, University of Sheffield",Thushan de Silva et al
EPI_ISL_420171,"Virology Department, Sheffield Teaching Hospitals NHS Foundation Trust","Department of Infection, Immunity and Cardiovascular Disease, The Florey Institute, The Medical School, University of Sheffield",Thushan de Silva et al
EPI_ISL_420165,"Virology Department, Sheffield Teaching Hospitals NHS Foundation Trust","Department of Infection, Immunity and Cardiovascular Disease, The Florey Institute, The Medical School, University of Sheffield",Thushan de Silva et al
EPI_ISL_420161,"Virology Department, Sheffield Teaching Hospitals NHS Foundation Trust","Department of Infection, Immunity and Cardiovascular Disease, The Florey Institute, The Medical School, University of Sheffield",Thushan de Silva et al
EPI_ISL_420173,"Virology Department, Sheffield Teaching Hospitals NHS Foundation Trust","Department of Infection, Immunity and Cardiovascular Disease, The Florey Institute, The Medical School, University of Sheffield",Thushan de Silva et al
EPI_ISL_420170,"Virology Department, Sheffield Teaching Hospitals NHS Foundation Trust","Department of Infection, Immunity and Cardiovascular Disease, The Florey Institute, The Medical School, University of Sheffield",Thushan de Silva et al
EPI_ISL_420176,"Virology Department, Sheffield Teaching Hospitals NHS Foundation Trust","Department of Infection, Immunity and Cardiovascular Disease, The Florey Institute, The Medical School, University of Sheffield",Thushan de Silva et al
EPI_ISL_420154,"Virology Department, Sheffield Teaching Hospitals NHS Foundation Trust","Department of Infection, Immunity and Cardiovascular Disease, The Florey Institute, The Medical School, University of Sheffield",Thushan de Silva et al
EPI_ISL_441898,"Virology Department, Sheffield Teaching Hospitals NHS Foundation Trust/Department of Infection, Immunity and Cardiovascular Disease, The Medical School, University of Sheffield",COVID-19 Genomics UK (COG-UK) Consortium,Thushan de Silva et al
EPI_ISL_475342,"Virology Department, Sheffield Teaching Hospitals NHS Foundation Trust/Department of Infection, Immunity and Cardiovascular Disease, The Medical School, University of Sheffield",COVID-19 Genomics UK (COG-UK) Consortium,Thushan de Silva et al
EPI_ISL_457581,"Virology Department, Sheffield Teaching Hospitals NHS Foundation Trust/Department of Infection, Immunity and Cardiovascular Disease, The Medical School, University of Sheffield",COVID-19 Genomics UK (COG-UK) Consortium,Thushan de Silva et al
EPI_ISL_475343,"Virology Department, Sheffield Teaching Hospitals NHS Foundation Trust/Department of Infection, Immunity and Cardiovascular Disease, The Medical School, University of Sheffield",COVID-19 Genomics UK (COG-UK) Consortium,Thushan de Silva et al
EPI_ISL_441899,"Virology Department, Sheffield Teaching Hospitals NHS Foundation Trust/Department of Infection, Immunity and Cardiovascular Disease, The Medical School, University of Sheffield",COVID-19 Genomics UK (COG-UK) Consortium,Thushan de Silva et al
EPI_ISL_475344,"Virology Department, Sheffield Teaching Hospitals NHS Foundation Trust/Department of Infection, Immunity and Cardiovascular Disease, The Medical School, University of Sheffield",COVID-19 Genomics UK (COG-UK) Consortium,Thushan de Silva et al
EPI_ISL_441900,"Virology Department, Sheffield Teaching Hospitals NHS Foundation Trust/Department of Infection, Immunity and Cardiovascular Disease, The Medical School, University of Sheffield",COVID-19 Genomics UK (COG-UK) Consortium,Thushan de Silva et al
EPI_ISL_448826,"Virology Department, Sheffield Teaching Hospitals NHS Foundation Trust/Department of Infection, Immunity and Cardiovascular Disease, The Medical School, University of Sheffield",COVID-19 Genomics UK (COG-UK) Consortium,Thushan de Silva et al
EPI_ISL_457582,"Virology Department, Sheffield Teaching Hospitals NHS Foundation Trust/Department of Infection, Immunity and Cardiovascular Disease, The Medical School, University of Sheffield",COVID-19 Genomics UK (COG-UK) Consortium,Thushan de Silva et al
EPI_ISL_475345,"Virology Department, Sheffield Teaching Hospitals NHS Foundation Trust/Department of Infection, Immunity and Cardiovascular Disease, The Medical School, University of Sheffield",COVID-19 Genomics UK (COG-UK) Consortium,Thushan de Silva et al
EPI_ISL_453696,"Virology Department, Sheffield Teaching Hospitals NHS Foundation Trust/Department of Infection, Immunity and Cardiovascular Disease, The Medical School, University of Sheffield",COVID-19 Genomics UK (COG-UK) Consortium,Thushan de Silva et al
EPI_ISL_479195,"Virology Department, Sheffield Teaching Hospitals NHS Foundation Trust/Department of Infection, Immunity and Cardiovascular Disease, The Medical School, University of Sheffield",COVID-19 Genomics UK (COG-UK) Consortium,Thushan de Silva et al
EPI_ISL_475346,"Virology Department, Sheffield Teaching Hospitals NHS Foundation Trust/Department of Infection, Immunity and Cardiovascular Disease, The Medical School, University of Sheffield",COVID-19 Genomics UK (COG-UK) Consortium,Thushan de Silva et al
EPI_ISL_432714,"Virology Department, Sheffield Teaching Hospitals NHS Foundation Trust / Virology Department, Sheffield Teaching Hospitals NHS Foundation Trust",COVID-19 Genomics UK (COG-UK) Consortium,Thushan de Silva et al
EPI_ISL_441901,"Virology Department, Sheffield Teaching Hospitals NHS Foundation Trust/Department of Infection, Immunity and Cardiovascular Disease, The Medical School, University of Sheffield",COVID-19 Genomics UK (COG-UK) Consortium,Thushan de Silva et al
EPI_ISL_475347,"Virology Department, Sheffield Teaching Hospitals NHS Foundation Trust/Department of Infection, Immunity and Cardiovascular Disease, The Medical School, University of Sheffield",COVID-19 Genomics UK (COG-UK) Consortium,Thushan de Silva et al
EPI_ISL_457583,"Virology Department, Sheffield Teaching Hospitals NHS Foundation Trust/Department of Infection, Immunity and Cardiovascular Disease, The Medical School, University of Sheffield",COVID-19 Genomics UK (COG-UK) Consortium,Thushan de Silva et al
EPI_ISL_432715,"Virology Department, Sheffield Teaching Hospitals NHS Foundation Trust / Virology Department, Sheffield Teaching Hospitals NHS Foundation Trust",COVID-19 Genomics UK (COG-UK) Consortium,Thushan de Silva et al
EPI_ISL_432716,"Virology Department, Sheffield Teaching Hospitals NHS Foundation Trust / Virology Department, Sheffield Teaching Hospitals NHS Foundation Trust",COVID-19 Genomics UK (COG-UK) Consortium,Thushan de Silva et al
EPI_ISL_448827,"Virology Department, Sheffield Teaching Hospitals NHS Foundation Trust/Department of Infection, Immunity and Cardiovascular Disease, The Medical School, University of Sheffield",COVID-19 Genomics UK (COG-UK) Consortium,Thushan de Silva et al
EPI_ISL_441902,"Virology Department, Sheffield Teaching Hospitals NHS Foundation Trust/Department of Infection, Immunity and Cardiovascular Disease, The Medical School, University of Sheffield",COVID-19 Genomics UK (COG-UK) Consortium,Thushan de Silva et al
EPI_ISL_461999,"Virology Department, Sheffield Teaching Hospitals NHS Foundation Trust/Department of Infection, Immunity and Cardiovascular Disease, The Medical School, University of Sheffield",COVID-19 Genomics UK (COG-UK) Consortium,Thushan de Silva et al
EPI_ISL_475348,"Virology Department, Sheffield Teaching Hospitals NHS Foundation Trust/Department of Infection, Immunity and Cardiovascular Disease, The Medical School, University of Sheffield",COVID-19 Genomics UK (COG-UK) Consortium,Thushan de Silva et al
EPI_ISL_441903,"Virology Department, Sheffield Teaching Hospitals NHS Foundation Trust/Department of Infection, Immunity and Cardiovascular Disease, The Medical School, University of Sheffield",COVID-19 Genomics UK (COG-UK) Consortium,Thushan de Silva et al
EPI_ISL_432717,"Virology Department, Sheffield Teaching Hospitals NHS Foundation Trust / Virology Department, Sheffield Teaching Hospitals NHS Foundation Trust",COVID-19 Genomics UK (COG-UK) Consortium,Thushan de Silva et al
EPI_ISL_432718,"Virology Department, Sheffield Teaching Hospitals NHS Foundation Trust / Virology Department, Sheffield Teaching Hospitals NHS Foundation Trust",COVID-19 Genomics UK (COG-UK) Consortium,Thushan de Silva et al
EPI_ISL_475349,"Virology Department, Sheffield Teaching Hospitals NHS Foundation Trust/Department of Infection, Immunity and Cardiovascular Disease, The Medical School, University of Sheffield",COVID-19 Genomics UK (COG-UK) Consortium,Thushan de Silva et al
EPI_ISL_441904,"Virology Department, Sheffield Teaching Hospitals NHS Foundation Trust/Department of Infection, Immunity and Cardiovascular Disease, The Medical School, University of Sheffield",COVID-19 Genomics UK (COG-UK) Consortium,Thushan de Silva et al
EPI_ISL_462000,"Virology Department, Sheffield Teaching Hospitals NHS Foundation Trust/Department of Infection, Immunity and Cardiovascular Disease, The Medical School, University of Sheffield",COVID-19 Genomics UK (COG-UK) Consortium,Thushan de Silva et al
EPI_ISL_479196,"Virology Department, Sheffield Teaching Hospitals NHS Foundation Trust/Department of Infection, Immunity and Cardiovascular Disease, The Medical School, University of Sheffield",COVID-19 Genomics UK (COG-UK) Consortium,Thushan de Silva et al
EPI_ISL_432719,"Virology Department, Sheffield Teaching Hospitals NHS Foundation Trust / Virology Department, Sheffield Teaching Hospitals NHS Foundation Trust",COVID-19 Genomics UK (COG-UK) Consortium,Thushan de Silva et al
EPI_ISL_448828,"Virology Department, Sheffield Teaching Hospitals NHS Foundation Trust/Department of Infection, Immunity and Cardiovascular Disease, The Medical School, University of Sheffield",COVID-19 Genomics UK (COG-UK) Consortium,Thushan de Silva et al
EPI_ISL_432720,"Virology Department, Sheffield Teaching Hospitals NHS Foundation Trust / Virology Department, Sheffield Teaching Hospitals NHS Foundation Trust",COVID-19 Genomics UK (COG-UK) Consortium,Thushan de Silva et al
EPI_ISL_475350,"Virology Department, Sheffield Teaching Hospitals NHS Foundation Trust/Department of Infection, Immunity and Cardiovascular Disease, The Medical School, University of Sheffield",COVID-19 Genomics UK (COG-UK) Consortium,Thushan de Silva et al
EPI_ISL_432721,"Virology Department, Sheffield Teaching Hospitals NHS Foundation Trust / Virology Department, Sheffield Teaching Hospitals NHS Foundation Trust",COVID-19 Genomics UK (COG-UK) Consortium,Thushan de Silva et al
EPI_ISL_457584,"Virology Department, Sheffield Teaching Hospitals NHS Foundation Trust/Department of Infection, Immunity and Cardiovascular Disease, The Medical School, University of Sheffield",COVID-19 Genomics UK (COG-UK) Consortium,Thushan de Silva et al
EPI_ISL_441905,"Virology Department, Sheffield Teaching Hospitals NHS Foundation Trust/Department of Infection, Immunity and Cardiovascular Disease, The Medical School, University of Sheffield",COVID-19 Genomics UK (COG-UK) Consortium,Thushan de Silva et al
EPI_ISL_462001,"Virology Department, Sheffield Teaching Hospitals NHS Foundation Trust/Department of Infection, Immunity and Cardiovascular Disease, The Medical School, University of Sheffield",COVID-19 Genomics UK (COG-UK) Consortium,Thushan de Silva et al
EPI_ISL_457585,"Virology Department, Sheffield Teaching Hospitals NHS Foundation Trust/Department of Infection, Immunity and Cardiovascular Disease, The Medical School, University of Sheffield",COVID-19 Genomics UK (COG-UK) Consortium,Thushan de Silva et al
EPI_ISL_475351,"Virology Department, Sheffield Teaching Hospitals NHS Foundation Trust/Department of Infection, Immunity and Cardiovascular Disease, The Medical School, University of Sheffield",COVID-19 Genomics UK (COG-UK) Consortium,Thushan de Silva et al
EPI_ISL_475352,"Virology Department, Sheffield Teaching Hospitals NHS Foundation Trust/Department of Infection, Immunity and Cardiovascular Disease, The Medical School, University of Sheffield",COVID-19 Genomics UK (COG-UK) Consortium,Thushan de Silva et al
EPI_ISL_432722,"Virology Department, Sheffield Teaching Hospitals NHS Foundation Trust / Virology Department, Sheffield Teaching Hospitals NHS Foundation Trust",COVID-19 Genomics UK (COG-UK) Consortium,Thushan de Silva et al
EPI_ISL_441906,"Virology Department, Sheffield Teaching Hospitals NHS Foundation Trust/Department of Infection, Immunity and Cardiovascular Disease, The Medical School, University of Sheffield",COVID-19 Genomics UK (COG-UK) Consortium,Thushan de Silva et al
EPI_ISL_441907,"Virology Department, Sheffield Teaching Hospitals NHS Foundation Trust/Department of Infection, Immunity and Cardiovascular Disease, The Medical School, University of Sheffield",COVID-19 Genomics UK (COG-UK) Consortium,Thushan de Silva et al
EPI_ISL_441908,"Virology Department, Sheffield Teaching Hospitals NHS Foundation Trust/Department of Infection, Immunity and Cardiovascular Disease, The Medical School, University of Sheffield",COVID-19 Genomics UK (COG-UK) Consortium,Thushan de Silva et al
EPI_ISL_479197,"Virology Department, Sheffield Teaching Hospitals NHS Foundation Trust/Department of Infection, Immunity and Cardiovascular Disease, The Medical School, University of Sheffield",COVID-19 Genomics UK (COG-UK) Consortium,Thushan de Silva et al
EPI_ISL_432723,"Virology Department, Sheffield Teaching Hospitals NHS Foundation Trust / Virology Department, Sheffield Teaching Hospitals NHS Foundation Trust",COVID-19 Genomics UK (COG-UK) Consortium,Thushan de Silva et al
EPI_ISL_448829,"Virology Department, Sheffield Teaching Hospitals NHS Foundation Trust/Department of Infection, Immunity and Cardiovascular Disease, The Medical School, University of Sheffield",COVID-19 Genomics UK (COG-UK) Consortium,Thushan de Silva et al
EPI_ISL_475353,"Virology Department, Sheffield Teaching Hospitals NHS Foundation Trust/Department of Infection, Immunity and Cardiovascular Disease, The Medical School, University of Sheffield",COVID-19 Genomics UK (COG-UK) Consortium,Thushan de Silva et al
EPI_ISL_432724,"Virology Department, Sheffield Teaching Hospitals NHS Foundation Trust / Virology Department, Sheffield Teaching Hospitals NHS Foundation Trust",COVID-19 Genomics UK (COG-UK) Consortium,Thushan de Silva et al
EPI_ISL_462002,"Virology Department, Sheffield Teaching Hospitals NHS Foundation Trust/Department of Infection, Immunity and Cardiovascular Disease, The Medical School, University of Sheffield",COVID-19 Genomics UK (COG-UK) Consortium,Thushan de Silva et al
EPI_ISL_432725,"Virology Department, Sheffield Teaching Hospitals NHS Foundation Trust / Virology Department, Sheffield Teaching Hospitals NHS Foundation Trust",COVID-19 Genomics UK (COG-UK) Consortium,Thushan de Silva et al
EPI_ISL_432726,"Virology Department, Sheffield Teaching Hospitals NHS Foundation Trust / Virology Department, Sheffield Teaching Hospitals NHS Foundation Trust",COVID-19 Genomics UK (COG-UK) Consortium,Thushan de Silva et al
EPI_ISL_432727,"Virology Department, Sheffield Teaching Hospitals NHS Foundation Trust / Virology Department, Sheffield Teaching Hospitals NHS Foundation Trust",COVID-19 Genomics UK (COG-UK) Consortium,Thushan de Silva et al
EPI_ISL_441909,"Virology Department, Sheffield Teaching Hospitals NHS Foundation Trust/Department of Infection, Immunity and Cardiovascular Disease, The Medical School, University of Sheffield",COVID-19 Genomics UK (COG-UK) Consortium,Thushan de Silva et al
EPI_ISL_432728,"Virology Department, Sheffield Teaching Hospitals NHS Foundation Trust / Virology Department, Sheffield Teaching Hospitals NHS Foundation Trust",COVID-19 Genomics UK (COG-UK) Consortium,Thushan de Silva et al
EPI_ISL_432729,"Virology Department, Sheffield Teaching Hospitals NHS Foundation Trust / Virology Department, Sheffield Teaching Hospitals NHS Foundation Trust",COVID-19 Genomics UK (COG-UK) Consortium,Thushan de Silva et al
EPI_ISL_441910,"Virology Department, Sheffield Teaching Hospitals NHS Foundation Trust/Department of Infection, Immunity and Cardiovascular Disease, The Medical School, University of Sheffield",COVID-19 Genomics UK (COG-UK) Consortium,Thushan de Silva et al
EPI_ISL_432730,"Virology Department, Sheffield Teaching Hospitals NHS Foundation Trust / Virology Department, Sheffield Teaching Hospitals NHS Foundation Trust",COVID-19 Genomics UK (COG-UK) Consortium,Thushan de Silva et al
EPI_ISL_448830,"Virology Department, Sheffield Teaching Hospitals NHS Foundation Trust/Department of Infection, Immunity and Cardiovascular Disease, The Medical School, University of Sheffield",COVID-19 Genomics UK (COG-UK) Consortium,Thushan de Silva et al
EPI_ISL_441911,"Virology Department, Sheffield Teaching Hospitals NHS Foundation Trust/Department of Infection, Immunity and Cardiovascular Disease, The Medical School, University of Sheffield",COVID-19 Genomics UK (COG-UK) Consortium,Thushan de Silva et al
EPI_ISL_457586,"Virology Department, Sheffield Teaching Hospitals NHS Foundation Trust/Department of Infection, Immunity and Cardiovascular Disease, The Medical School, University of Sheffield",COVID-19 Genomics UK (COG-UK) Consortium,Thushan de Silva et al
EPI_ISL_441912,"Virology Department, Sheffield Teaching Hospitals NHS Foundation Trust/Department of Infection, Immunity and Cardiovascular Disease, The Medical School, University of Sheffield",COVID-19 Genomics UK (COG-UK) Consortium,Thushan de Silva et al
EPI_ISL_432731,"Virology Department, Sheffield Teaching Hospitals NHS Foundation Trust / Virology Department, Sheffield Teaching Hospitals NHS Foundation Trust",COVID-19 Genomics UK (COG-UK) Consortium,Thushan de Silva et al
EPI_ISL_479198,"Virology Department, Sheffield Teaching Hospitals NHS Foundation Trust/Department of Infection, Immunity and Cardiovascular Disease, The Medical School, University of Sheffield",COVID-19 Genomics UK (COG-UK) Consortium,Thushan de Silva et al
EPI_ISL_432732,"Virology Department, Sheffield Teaching Hospitals NHS Foundation Trust / Virology Department, Sheffield Teaching Hospitals NHS Foundation Trust",COVID-19 Genomics UK (COG-UK) Consortium,Thushan de Silva et al
EPI_ISL_441913,"Virology Department, Sheffield Teaching Hospitals NHS Foundation Trust/Department of Infection, Immunity and Cardiovascular Disease, The Medical School, University of Sheffield",COVID-19 Genomics UK (COG-UK) Consortium,Thushan de Silva et al
EPI_ISL_457587,"Virology Department, Sheffield Teaching Hospitals NHS Foundation Trust/Department of Infection, Immunity and Cardiovascular Disease, The Medical School, University of Sheffield",COVID-19 Genomics UK (COG-UK) Consortium,Thushan de Silva et al
EPI_ISL_441914,"Virology Department, Sheffield Teaching Hospitals NHS Foundation Trust/Department of Infection, Immunity and Cardiovascular Disease, The Medical School, University of Sheffield",COVID-19 Genomics UK (COG-UK) Consortium,Thushan de Silva et al
EPI_ISL_441915,"Virology Department, Sheffield Teaching Hospitals NHS Foundation Trust/Department of Infection, Immunity and Cardiovascular Disease, The Medical School, University of Sheffield",COVID-19 Genomics UK (COG-UK) Consortium,Thushan de Silva et al
EPI_ISL_453697,"Virology Department, Sheffield Teaching Hospitals NHS Foundation Trust/Department of Infection, Immunity and Cardiovascular Disease, The Medical School, University of Sheffield",COVID-19 Genomics UK (COG-UK) Consortium,Thushan de Silva et al
EPI_ISL_448831,"Virology Department, Sheffield Teaching Hospitals NHS Foundation Trust/Department of Infection, Immunity and Cardiovascular Disease, The Medical School, University of Sheffield",COVID-19 Genomics UK (COG-UK) Consortium,Thushan de Silva et al
EPI_ISL_432733,"Virology Department, Sheffield Teaching Hospitals NHS Foundation Trust / Virology Department, Sheffield Teaching Hospitals NHS Foundation Trust",COVID-19 Genomics UK (COG-UK) Consortium,Thushan de Silva et al
EPI_ISL_432734,"Virology Department, Sheffield Teaching Hospitals NHS Foundation Trust / Virology Department, Sheffield Teaching Hospitals NHS Foundation Trust",COVID-19 Genomics UK (COG-UK) Consortium,Thushan de Silva et al
EPI_ISL_448832,"Virology Department, Sheffield Teaching Hospitals NHS Foundation Trust/Department of Infection, Immunity and Cardiovascular Disease, The Medical School, University of Sheffield",COVID-19 Genomics UK (COG-UK) Consortium,Thushan de Silva et al
EPI_ISL_448833,"Virology Department, Sheffield Teaching Hospitals NHS Foundation Trust/Department of Infection, Immunity and Cardiovascular Disease, The Medical School, University of Sheffield",COVID-19 Genomics UK (COG-UK) Consortium,Thushan de Silva et al
EPI_ISL_475354,"Virology Department, Sheffield Teaching Hospitals NHS Foundation Trust/Department of Infection, Immunity and Cardiovascular Disease, The Medical School, University of Sheffield",COVID-19 Genomics UK (COG-UK) Consortium,Thushan de Silva et al
EPI_ISL_453698,"Virology Department, Sheffield Teaching Hospitals NHS Foundation Trust/Department of Infection, Immunity and Cardiovascular Disease, The Medical School, University of Sheffield",COVID-19 Genomics UK (COG-UK) Consortium,Thushan de Silva et al
EPI_ISL_457588,"Virology Department, Sheffield Teaching Hospitals NHS Foundation Trust/Department of Infection, Immunity and Cardiovascular Disease, The Medical School, University of Sheffield",COVID-19 Genomics UK (COG-UK) Consortium,Thushan de Silva et al
EPI_ISL_448834,"Virology Department, Sheffield Teaching Hospitals NHS Foundation Trust/Department of Infection, Immunity and Cardiovascular Disease, The Medical School, University of Sheffield",COVID-19 Genomics UK (COG-UK) Consortium,Thushan de Silva et al
EPI_ISL_441916,"Virology Department, Sheffield Teaching Hospitals NHS Foundation Trust/Department of Infection, Immunity and Cardiovascular Disease, The Medical School, University of Sheffield",COVID-19 Genomics UK (COG-UK) Consortium,Thushan de Silva et al
EPI_ISL_448835,"Virology Department, Sheffield Teaching Hospitals NHS Foundation Trust/Department of Infection, Immunity and Cardiovascular Disease, The Medical School, University of Sheffield",COVID-19 Genomics UK (COG-UK) Consortium,Thushan de Silva et al
EPI_ISL_432735,"Virology Department, Sheffield Teaching Hospitals NHS Foundation Trust / Virology Department, Sheffield Teaching Hospitals NHS Foundation Trust",COVID-19 Genomics UK (COG-UK) Consortium,Thushan de Silva et al
EPI_ISL_448836,"Virology Department, Sheffield Teaching Hospitals NHS Foundation Trust/Department of Infection, Immunity and Cardiovascular Disease, The Medical School, University of Sheffield",COVID-19 Genomics UK (COG-UK) Consortium,Thushan de Silva et al
EPI_ISL_432736,"Virology Department, Sheffield Teaching Hospitals NHS Foundation Trust / Virology Department, Sheffield Teaching Hospitals NHS Foundation Trust",COVID-19 Genomics UK (COG-UK) Consortium,Thushan de Silva et al
EPI_ISL_432737,"Virology Department, Sheffield Teaching Hospitals NHS Foundation Trust / Virology Department, Sheffield Teaching Hospitals NHS Foundation Trust",COVID-19 Genomics UK (COG-UK) Consortium,Thushan de Silva et al
EPI_ISL_441917,"Virology Department, Sheffield Teaching Hospitals NHS Foundation Trust/Department of Infection, Immunity and Cardiovascular Disease, The Medical School, University of Sheffield",COVID-19 Genomics UK (COG-UK) Consortium,Thushan de Silva et al
EPI_ISL_432738,"Virology Department, Sheffield Teaching Hospitals NHS Foundation Trust / Virology Department, Sheffield Teaching Hospitals NHS Foundation Trust",COVID-19 Genomics UK (COG-UK) Consortium,Thushan de Silva et al
EPI_ISL_441918,"Virology Department, Sheffield Teaching Hospitals NHS Foundation Trust/Department of Infection, Immunity and Cardiovascular Disease, The Medical School, University of Sheffield",COVID-19 Genomics UK (COG-UK) Consortium,Thushan de Silva et al
EPI_ISL_441919,"Virology Department, Sheffield Teaching Hospitals NHS Foundation Trust/Department of Infection, Immunity and Cardiovascular Disease, The Medical School, University of Sheffield",COVID-19 Genomics UK (COG-UK) Consortium,Thushan de Silva et al
EPI_ISL_462003,"Virology Department, Sheffield Teaching Hospitals NHS Foundation Trust/Department of Infection, Immunity and Cardiovascular Disease, The Medical School, University of Sheffield",COVID-19 Genomics UK (COG-UK) Consortium,Thushan de Silva et al
EPI_ISL_475356,"Virology Department, Sheffield Teaching Hospitals NHS Foundation Trust/Department of Infection, Immunity and Cardiovascular Disease, The Medical School, University of Sheffield",COVID-19 Genomics UK (COG-UK) Consortium,Thushan de Silva et al
EPI_ISL_432739,"Virology Department, Sheffield Teaching Hospitals NHS Foundation Trust / Virology Department, Sheffield Teaching Hospitals NHS Foundation Trust",COVID-19 Genomics UK (COG-UK) Consortium,Thushan de Silva et al
EPI_ISL_432740,"Virology Department, Sheffield Teaching Hospitals NHS Foundation Trust / Virology Department, Sheffield Teaching Hospitals NHS Foundation Trust",COVID-19 Genomics UK (COG-UK) Consortium,Thushan de Silva et al
EPI_ISL_441920,"Virology Department, Sheffield Teaching Hospitals NHS Foundation Trust/Department of Infection, Immunity and Cardiovascular Disease, The Medical School, University of Sheffield",COVID-19 Genomics UK (COG-UK) Consortium,Thushan de Silva et al
EPI_ISL_462004,"Virology Department, Sheffield Teaching Hospitals NHS Foundation Trust/Department of Infection, Immunity and Cardiovascular Disease, The Medical School, University of Sheffield",COVID-19 Genomics UK (COG-UK) Consortium,Thushan de Silva et al
EPI_ISL_457589,"Virology Department, Sheffield Teaching Hospitals NHS Foundation Trust/Department of Infection, Immunity and Cardiovascular Disease, The Medical School, University of Sheffield",COVID-19 Genomics UK (COG-UK) Consortium,Thushan de Silva et al
EPI_ISL_457590,"Virology Department, Sheffield Teaching Hospitals NHS Foundation Trust/Department of Infection, Immunity and Cardiovascular Disease, The Medical School, University of Sheffield",COVID-19 Genomics UK (COG-UK) Consortium,Thushan de Silva et al
EPI_ISL_479199,"Virology Department, Sheffield Teaching Hospitals NHS Foundation Trust/Department of Infection, Immunity and Cardiovascular Disease, The Medical School, University of Sheffield",COVID-19 Genomics UK (COG-UK) Consortium,Thushan de Silva et al
EPI_ISL_432741,"Virology Department, Sheffield Teaching Hospitals NHS Foundation Trust / Virology Department, Sheffield Teaching Hospitals NHS Foundation Trust",COVID-19 Genomics UK (COG-UK) Consortium,Thushan de Silva et al
EPI_ISL_475357,"Virology Department, Sheffield Teaching Hospitals NHS Foundation Trust/Department of Infection, Immunity and Cardiovascular Disease, The Medical School, University of Sheffield",COVID-19 Genomics UK (COG-UK) Consortium,Thushan de Silva et al
EPI_ISL_441921,"Virology Department, Sheffield Teaching Hospitals NHS Foundation Trust/Department of Infection, Immunity and Cardiovascular Disease, The Medical School, University of Sheffield",COVID-19 Genomics UK (COG-UK) Consortium,Thushan de Silva et al
EPI_ISL_457591,"Virology Department, Sheffield Teaching Hospitals NHS Foundation Trust/Department of Infection, Immunity and Cardiovascular Disease, The Medical School, University of Sheffield",COVID-19 Genomics UK (COG-UK) Consortium,Thushan de Silva et al
EPI_ISL_479200,"Virology Department, Sheffield Teaching Hospitals NHS Foundation Trust/Department of Infection, Immunity and Cardiovascular Disease, The Medical School, University of Sheffield",COVID-19 Genomics UK (COG-UK) Consortium,Thushan de Silva et al
EPI_ISL_475358,"Virology Department, Sheffield Teaching Hospitals NHS Foundation Trust/Department of Infection, Immunity and Cardiovascular Disease, The Medical School, University of Sheffield",COVID-19 Genomics UK (COG-UK) Consortium,Thushan de Silva et al
EPI_ISL_479201,"Virology Department, Sheffield Teaching Hospitals NHS Foundation Trust/Department of Infection, Immunity and Cardiovascular Disease, The Medical School, University of Sheffield",COVID-19 Genomics UK (COG-UK) Consortium,Thushan de Silva et al
EPI_ISL_448837,"Virology Department, Sheffield Teaching Hospitals NHS Foundation Trust/Department of Infection, Immunity and Cardiovascular Disease, The Medical School, University of Sheffield",COVID-19 Genomics UK (COG-UK) Consortium,Thushan de Silva et al
EPI_ISL_475359,"Virology Department, Sheffield Teaching Hospitals NHS Foundation Trust/Department of Infection, Immunity and Cardiovascular Disease, The Medical School, University of Sheffield",COVID-19 Genomics UK (COG-UK) Consortium,Thushan de Silva et al
EPI_ISL_441922,"Virology Department, Sheffield Teaching Hospitals NHS Foundation Trust/Department of Infection, Immunity and Cardiovascular Disease, The Medical School, University of Sheffield",COVID-19 Genomics UK (COG-UK) Consortium,Thushan de Silva et al
EPI_ISL_441923,"Virology Department, Sheffield Teaching Hospitals NHS Foundation Trust/Department of Infection, Immunity and Cardiovascular Disease, The Medical School, University of Sheffield",COVID-19 Genomics UK (COG-UK) Consortium,Thushan de Silva et al
EPI_ISL_432742,"Virology Department, Sheffield Teaching Hospitals NHS Foundation Trust / Virology Department, Sheffield Teaching Hospitals NHS Foundation Trust",COVID-19 Genomics UK (COG-UK) Consortium,Thushan de Silva et al
EPI_ISL_453699,"Virology Department, Sheffield Teaching Hospitals NHS Foundation Trust/Department of Infection, Immunity and Cardiovascular Disease, The Medical School, University of Sheffield",COVID-19 Genomics UK (COG-UK) Consortium,Thushan de Silva et al
EPI_ISL_441924,"Virology Department, Sheffield Teaching Hospitals NHS Foundation Trust/Department of Infection, Immunity and Cardiovascular Disease, The Medical School, University of Sheffield",COVID-19 Genomics UK (COG-UK) Consortium,Thushan de Silva et al
EPI_ISL_441925,"Virology Department, Sheffield Teaching Hospitals NHS Foundation Trust/Department of Infection, Immunity and Cardiovascular Disease, The Medical School, University of Sheffield",COVID-19 Genomics UK (COG-UK) Consortium,Thushan de Silva et al
EPI_ISL_432743,"Virology Department, Sheffield Teaching Hospitals NHS Foundation Trust / Virology Department, Sheffield Teaching Hospitals NHS Foundation Trust",COVID-19 Genomics UK (COG-UK) Consortium,Thushan de Silva et al
EPI_ISL_432744,"Virology Department, Sheffield Teaching Hospitals NHS Foundation Trust / Virology Department, Sheffield Teaching Hospitals NHS Foundation Trust",COVID-19 Genomics UK (COG-UK) Consortium,Thushan de Silva et al
EPI_ISL_475360,"Virology Department, Sheffield Teaching Hospitals NHS Foundation Trust/Department of Infection, Immunity and Cardiovascular Disease, The Medical School, University of Sheffield",COVID-19 Genomics UK (COG-UK) Consortium,Thushan de Silva et al
EPI_ISL_432745,"Virology Department, Sheffield Teaching Hospitals NHS Foundation Trust / Virology Department, Sheffield Teaching Hospitals NHS Foundation Trust",COVID-19 Genomics UK (COG-UK) Consortium,Thushan de Silva et al
EPI_ISL_475361,"Virology Department, Sheffield Teaching Hospitals NHS Foundation Trust/Department of Infection, Immunity and Cardiovascular Disease, The Medical School, University of Sheffield",COVID-19 Genomics UK (COG-UK) Consortium,Thushan de Silva et al
EPI_ISL_441926,"Virology Department, Sheffield Teaching Hospitals NHS Foundation Trust/Department of Infection, Immunity and Cardiovascular Disease, The Medical School, University of Sheffield",COVID-19 Genomics UK (COG-UK) Consortium,Thushan de Silva et al
EPI_ISL_475362,"Virology Department, Sheffield Teaching Hospitals NHS Foundation Trust/Department of Infection, Immunity and Cardiovascular Disease, The Medical School, University of Sheffield",COVID-19 Genomics UK (COG-UK) Consortium,Thushan de Silva et al
EPI_ISL_441927,"Virology Department, Sheffield Teaching Hospitals NHS Foundation Trust/Department of Infection, Immunity and Cardiovascular Disease, The Medical School, University of Sheffield",COVID-19 Genomics UK (COG-UK) Consortium,Thushan de Silva et al
EPI_ISL_441928,"Virology Department, Sheffield Teaching Hospitals NHS Foundation Trust/Department of Infection, Immunity and Cardiovascular Disease, The Medical School, University of Sheffield",COVID-19 Genomics UK (COG-UK) Consortium,Thushan de Silva et al
EPI_ISL_462005,"Virology Department, Sheffield Teaching Hospitals NHS Foundation Trust/Department of Infection, Immunity and Cardiovascular Disease, The Medical School, University of Sheffield",COVID-19 Genomics UK (COG-UK) Consortium,Thushan de Silva et al
EPI_ISL_479202,"Virology Department, Sheffield Teaching Hospitals NHS Foundation Trust/Department of Infection, Immunity and Cardiovascular Disease, The Medical School, University of Sheffield",COVID-19 Genomics UK (COG-UK) Consortium,Thushan de Silva et al
EPI_ISL_457592,"Virology Department, Sheffield Teaching Hospitals NHS Foundation Trust/Department of Infection, Immunity and Cardiovascular Disease, The Medical School, University of Sheffield",COVID-19 Genomics UK (COG-UK) Consortium,Thushan de Silva et al
EPI_ISL_441930,"Virology Department, Sheffield Teaching Hospitals NHS Foundation Trust/Department of Infection, Immunity and Cardiovascular Disease, The Medical School, University of Sheffield",COVID-19 Genomics UK (COG-UK) Consortium,Thushan de Silva et al
EPI_ISL_475363,"Virology Department, Sheffield Teaching Hospitals NHS Foundation Trust/Department of Infection, Immunity and Cardiovascular Disease, The Medical School, University of Sheffield",COVID-19 Genomics UK (COG-UK) Consortium,Thushan de Silva et al
EPI_ISL_441931,"Virology Department, Sheffield Teaching Hospitals NHS Foundation Trust/Department of Infection, Immunity and Cardiovascular Disease, The Medical School, University of Sheffield",COVID-19 Genomics UK (COG-UK) Consortium,Thushan de Silva et al
EPI_ISL_462006,"Virology Department, Sheffield Teaching Hospitals NHS Foundation Trust/Department of Infection, Immunity and Cardiovascular Disease, The Medical School, University of Sheffield",COVID-19 Genomics UK (COG-UK) Consortium,Thushan de Silva et al
EPI_ISL_432746,"Virology Department, Sheffield Teaching Hospitals NHS Foundation Trust / Virology Department, Sheffield Teaching Hospitals NHS Foundation Trust",COVID-19 Genomics UK (COG-UK) Consortium,Thushan de Silva et al
EPI_ISL_457593,"Virology Department, Sheffield Teaching Hospitals NHS Foundation Trust/Department of Infection, Immunity and Cardiovascular Disease, The Medical School, University of Sheffield",COVID-19 Genomics UK (COG-UK) Consortium,Thushan de Silva et al
EPI_ISL_475364,"Virology Department, Sheffield Teaching Hospitals NHS Foundation Trust/Department of Infection, Immunity and Cardiovascular Disease, The Medical School, University of Sheffield",COVID-19 Genomics UK (COG-UK) Consortium,Thushan de Silva et al
EPI_ISL_475365,"Virology Department, Sheffield Teaching Hospitals NHS Foundation Trust/Department of Infection, Immunity and Cardiovascular Disease, The Medical School, University of Sheffield",COVID-19 Genomics UK (COG-UK) Consortium,Thushan de Silva et al
EPI_ISL_479203,"Virology Department, Sheffield Teaching Hospitals NHS Foundation Trust/Department of Infection, Immunity and Cardiovascular Disease, The Medical School, University of Sheffield",COVID-19 Genomics UK (COG-UK) Consortium,Thushan de Silva et al
EPI_ISL_457594,"Virology Department, Sheffield Teaching Hospitals NHS Foundation Trust/Department of Infection, Immunity and Cardiovascular Disease, The Medical School, University of Sheffield",COVID-19 Genomics UK (COG-UK) Consortium,Thushan de Silva et al
EPI_ISL_475366,"Virology Department, Sheffield Teaching Hospitals NHS Foundation Trust/Department of Infection, Immunity and Cardiovascular Disease, The Medical School, University of Sheffield",COVID-19 Genomics UK (COG-UK) Consortium,Thushan de Silva et al
EPI_ISL_479204,"Virology Department, Sheffield Teaching Hospitals NHS Foundation Trust/Department of Infection, Immunity and Cardiovascular Disease, The Medical School, University of Sheffield",COVID-19 Genomics UK (COG-UK) Consortium,Thushan de Silva et al
EPI_ISL_432747,"Virology Department, Sheffield Teaching Hospitals NHS Foundation Trust / Virology Department, Sheffield Teaching Hospitals NHS Foundation Trust",COVID-19 Genomics UK (COG-UK) Consortium,Thushan de Silva et al
EPI_ISL_432748,"Virology Department, Sheffield Teaching Hospitals NHS Foundation Trust / Virology Department, Sheffield Teaching Hospitals NHS Foundation Trust",COVID-19 Genomics UK (COG-UK) Consortium,Thushan de Silva et al
EPI_ISL_441932,"Virology Department, Sheffield Teaching Hospitals NHS Foundation Trust/Department of Infection, Immunity and Cardiovascular Disease, The Medical School, University of Sheffield",COVID-19 Genomics UK (COG-UK) Consortium,Thushan de Silva et al
EPI_ISL_457595,"Virology Department, Sheffield Teaching Hospitals NHS Foundation Trust/Department of Infection, Immunity and Cardiovascular Disease, The Medical School, University of Sheffield",COVID-19 Genomics UK (COG-UK) Consortium,Thushan de Silva et al
EPI_ISL_475367,"Virology Department, Sheffield Teaching Hospitals NHS Foundation Trust/Department of Infection, Immunity and Cardiovascular Disease, The Medical School, University of Sheffield",COVID-19 Genomics UK (COG-UK) Consortium,Thushan de Silva et al
EPI_ISL_432749,"Virology Department, Sheffield Teaching Hospitals NHS Foundation Trust / Virology Department, Sheffield Teaching Hospitals NHS Foundation Trust",COVID-19 Genomics UK (COG-UK) Consortium,Thushan de Silva et al
EPI_ISL_453700,"Virology Department, Sheffield Teaching Hospitals NHS Foundation Trust/Department of Infection, Immunity and Cardiovascular Disease, The Medical School, University of Sheffield",COVID-19 Genomics UK (COG-UK) Consortium,Thushan de Silva et al
EPI_ISL_441933,"Virology Department, Sheffield Teaching Hospitals NHS Foundation Trust/Department of Infection, Immunity and Cardiovascular Disease, The Medical School, University of Sheffield",COVID-19 Genomics UK (COG-UK) Consortium,Thushan de Silva et al
EPI_ISL_453701,"Virology Department, Sheffield Teaching Hospitals NHS Foundation Trust/Department of Infection, Immunity and Cardiovascular Disease, The Medical School, University of Sheffield",COVID-19 Genomics UK (COG-UK) Consortium,Thushan de Silva et al
EPI_ISL_453702,"Virology Department, Sheffield Teaching Hospitals NHS Foundation Trust/Department of Infection, Immunity and Cardiovascular Disease, The Medical School, University of Sheffield",COVID-19 Genomics UK (COG-UK) Consortium,Thushan de Silva et al
EPI_ISL_448838,"Virology Department, Sheffield Teaching Hospitals NHS Foundation Trust/Department of Infection, Immunity and Cardiovascular Disease, The Medical School, University of Sheffield",COVID-19 Genomics UK (COG-UK) Consortium,Thushan de Silva et al
EPI_ISL_432750,"Virology Department, Sheffield Teaching Hospitals NHS Foundation Trust / Virology Department, Sheffield Teaching Hospitals NHS Foundation Trust",COVID-19 Genomics UK (COG-UK) Consortium,Thushan de Silva et al
EPI_ISL_479205,"Virology Department, Sheffield Teaching Hospitals NHS Foundation Trust/Department of Infection, Immunity and Cardiovascular Disease, The Medical School, University of Sheffield",COVID-19 Genomics UK (COG-UK) Consortium,Thushan de Silva et al
EPI_ISL_453703,"Virology Department, Sheffield Teaching Hospitals NHS Foundation Trust/Department of Infection, Immunity and Cardiovascular Disease, The Medical School, University of Sheffield",COVID-19 Genomics UK (COG-UK) Consortium,Thushan de Silva et al
EPI_ISL_432751,"Virology Department, Sheffield Teaching Hospitals NHS Foundation Trust / Virology Department, Sheffield Teaching Hospitals NHS Foundation Trust",COVID-19 Genomics UK (COG-UK) Consortium,Thushan de Silva et al
EPI_ISL_432752,"Virology Department, Sheffield Teaching Hospitals NHS Foundation Trust / Virology Department, Sheffield Teaching Hospitals NHS Foundation Trust",COVID-19 Genomics UK (COG-UK) Consortium,Thushan de Silva et al
EPI_ISL_457596,"Virology Department, Sheffield Teaching Hospitals NHS Foundation Trust/Department of Infection, Immunity and Cardiovascular Disease, The Medical School, University of Sheffield",COVID-19 Genomics UK (COG-UK) Consortium,Thushan de Silva et al
EPI_ISL_448839,"Virology Department, Sheffield Teaching Hospitals NHS Foundation Trust/Department of Infection, Immunity and Cardiovascular Disease, The Medical School, University of Sheffield",COVID-19 Genomics UK (COG-UK) Consortium,Thushan de Silva et al
EPI_ISL_432753,"Virology Department, Sheffield Teaching Hospitals NHS Foundation Trust / Virology Department, Sheffield Teaching Hospitals NHS Foundation Trust",COVID-19 Genomics UK (COG-UK) Consortium,Thushan de Silva et al
EPI_ISL_441934,"Virology Department, Sheffield Teaching Hospitals NHS Foundation Trust/Department of Infection, Immunity and Cardiovascular Disease, The Medical School, University of Sheffield",COVID-19 Genomics UK (COG-UK) Consortium,Thushan de Silva et al
EPI_ISL_462007,"Virology Department, Sheffield Teaching Hospitals NHS Foundation Trust/Department of Infection, Immunity and Cardiovascular Disease, The Medical School, University of Sheffield",COVID-19 Genomics UK (COG-UK) Consortium,Thushan de Silva et al
EPI_ISL_453704,"Virology Department, Sheffield Teaching Hospitals NHS Foundation Trust/Department of Infection, Immunity and Cardiovascular Disease, The Medical School, University of Sheffield",COVID-19 Genomics UK (COG-UK) Consortium,Thushan de Silva et al
EPI_ISL_441935,"Virology Department, Sheffield Teaching Hospitals NHS Foundation Trust/Department of Infection, Immunity and Cardiovascular Disease, The Medical School, University of Sheffield",COVID-19 Genomics UK (COG-UK) Consortium,Thushan de Silva et al
EPI_ISL_432754,"Virology Department, Sheffield Teaching Hospitals NHS Foundation Trust / Virology Department, Sheffield Teaching Hospitals NHS Foundation Trust",COVID-19 Genomics UK (COG-UK) Consortium,Thushan de Silva et al
EPI_ISL_432755,"Virology Department, Sheffield Teaching Hospitals NHS Foundation Trust / Virology Department, Sheffield Teaching Hospitals NHS Foundation Trust",COVID-19 Genomics UK (COG-UK) Consortium,Thushan de Silva et al
EPI_ISL_448840,"Virology Department, Sheffield Teaching Hospitals NHS Foundation Trust/Department of Infection, Immunity and Cardiovascular Disease, The Medical School, University of Sheffield",COVID-19 Genomics UK (COG-UK) Consortium,Thushan de Silva et al
EPI_ISL_462008,"Virology Department, Sheffield Teaching Hospitals NHS Foundation Trust/Department of Infection, Immunity and Cardiovascular Disease, The Medical School, University of Sheffield",COVID-19 Genomics UK (COG-UK) Consortium,Thushan de Silva et al
EPI_ISL_441936,"Virology Department, Sheffield Teaching Hospitals NHS Foundation Trust/Department of Infection, Immunity and Cardiovascular Disease, The Medical School, University of Sheffield",COVID-19 Genomics UK (COG-UK) Consortium,Thushan de Silva et al
EPI_ISL_432756,"Virology Department, Sheffield Teaching Hospitals NHS Foundation Trust / Virology Department, Sheffield Teaching Hospitals NHS Foundation Trust",COVID-19 Genomics UK (COG-UK) Consortium,Thushan de Silva et al
EPI_ISL_432757,"Virology Department, Sheffield Teaching Hospitals NHS Foundation Trust / Virology Department, Sheffield Teaching Hospitals NHS Foundation Trust",COVID-19 Genomics UK (COG-UK) Consortium,Thushan de Silva et al
EPI_ISL_448841,"Virology Department, Sheffield Teaching Hospitals NHS Foundation Trust/Department of Infection, Immunity and Cardiovascular Disease, The Medical School, University of Sheffield",COVID-19 Genomics UK (COG-UK) Consortium,Thushan de Silva et al
EPI_ISL_432758,"Virology Department, Sheffield Teaching Hospitals NHS Foundation Trust / Virology Department, Sheffield Teaching Hospitals NHS Foundation Trust",COVID-19 Genomics UK (COG-UK) Consortium,Thushan de Silva et al
EPI_ISL_432759,"Virology Department, Sheffield Teaching Hospitals NHS Foundation Trust / Virology Department, Sheffield Teaching Hospitals NHS Foundation Trust",COVID-19 Genomics UK (COG-UK) Consortium,Thushan de Silva et al
EPI_ISL_457597,"Virology Department, Sheffield Teaching Hospitals NHS Foundation Trust/Department of Infection, Immunity and Cardiovascular Disease, The Medical School, University of Sheffield",COVID-19 Genomics UK (COG-UK) Consortium,Thushan de Silva et al
EPI_ISL_432760,"Virology Department, Sheffield Teaching Hospitals NHS Foundation Trust / Virology Department, Sheffield Teaching Hospitals NHS Foundation Trust",COVID-19 Genomics UK (COG-UK) Consortium,Thushan de Silva et al
EPI_ISL_432761,"Virology Department, Sheffield Teaching Hospitals NHS Foundation Trust / Virology Department, Sheffield Teaching Hospitals NHS Foundation Trust",COVID-19 Genomics UK (COG-UK) Consortium,Thushan de Silva et al
EPI_ISL_432762,"Virology Department, Sheffield Teaching Hospitals NHS Foundation Trust / Virology Department, Sheffield Teaching Hospitals NHS Foundation Trust",COVID-19 Genomics UK (COG-UK) Consortium,Thushan de Silva et al
EPI_ISL_432763,"Virology Department, Sheffield Teaching Hospitals NHS Foundation Trust / Virology Department, Sheffield Teaching Hospitals NHS Foundation Trust",COVID-19 Genomics UK (COG-UK) Consortium,Thushan de Silva et al
EPI_ISL_432764,"Virology Department, Sheffield Teaching Hospitals NHS Foundation Trust / Virology Department, Sheffield Teaching Hospitals NHS Foundation Trust",COVID-19 Genomics UK (COG-UK) Consortium,Thushan de Silva et al
EPI_ISL_479206,"Virology Department, Sheffield Teaching Hospitals NHS Foundation Trust/Department of Infection, Immunity and Cardiovascular Disease, The Medical School, University of Sheffield",COVID-19 Genomics UK (COG-UK) Consortium,Thushan de Silva et al
EPI_ISL_432765,"Virology Department, Sheffield Teaching Hospitals NHS Foundation Trust / Virology Department, Sheffield Teaching Hospitals NHS Foundation Trust",COVID-19 Genomics UK (COG-UK) Consortium,Thushan de Silva et al
EPI_ISL_462009,"Virology Department, Sheffield Teaching Hospitals NHS Foundation Trust/Department of Infection, Immunity and Cardiovascular Disease, The Medical School, University of Sheffield",COVID-19 Genomics UK (COG-UK) Consortium,Thushan de Silva et al
EPI_ISL_479207,"Virology Department, Sheffield Teaching Hospitals NHS Foundation Trust/Department of Infection, Immunity and Cardiovascular Disease, The Medical School, University of Sheffield",COVID-19 Genomics UK (COG-UK) Consortium,Thushan de Silva et al
EPI_ISL_441937,"Virology Department, Sheffield Teaching Hospitals NHS Foundation Trust/Department of Infection, Immunity and Cardiovascular Disease, The Medical School, University of Sheffield",COVID-19 Genomics UK (COG-UK) Consortium,Thushan de Silva et al
EPI_ISL_432766,"Virology Department, Sheffield Teaching Hospitals NHS Foundation Trust / Virology Department, Sheffield Teaching Hospitals NHS Foundation Trust",COVID-19 Genomics UK (COG-UK) Consortium,Thushan de Silva et al
EPI_ISL_432767,"Virology Department, Sheffield Teaching Hospitals NHS Foundation Trust / Virology Department, Sheffield Teaching Hospitals NHS Foundation Trust",COVID-19 Genomics UK (COG-UK) Consortium,Thushan de Silva et al
EPI_ISL_441938,"Virology Department, Sheffield Teaching Hospitals NHS Foundation Trust/Department of Infection, Immunity and Cardiovascular Disease, The Medical School, University of Sheffield",COVID-19 Genomics UK (COG-UK) Consortium,Thushan de Silva et al
EPI_ISL_441939,"Virology Department, Sheffield Teaching Hospitals NHS Foundation Trust/Department of Infection, Immunity and Cardiovascular Disease, The Medical School, University of Sheffield",COVID-19 Genomics UK (COG-UK) Consortium,Thushan de Silva et al
EPI_ISL_432768,"Virology Department, Sheffield Teaching Hospitals NHS Foundation Trust / Virology Department, Sheffield Teaching Hospitals NHS Foundation Trust",COVID-19 Genomics UK (COG-UK) Consortium,Thushan de Silva et al
EPI_ISL_432769,"Virology Department, Sheffield Teaching Hospitals NHS Foundation Trust / Virology Department, Sheffield Teaching Hospitals NHS Foundation Trust",COVID-19 Genomics UK (COG-UK) Consortium,Thushan de Silva et al
EPI_ISL_475368,"Virology Department, Sheffield Teaching Hospitals NHS Foundation Trust/Department of Infection, Immunity and Cardiovascular Disease, The Medical School, University of Sheffield",COVID-19 Genomics UK (COG-UK) Consortium,Thushan de Silva et al
EPI_ISL_441940,"Virology Department, Sheffield Teaching Hospitals NHS Foundation Trust/Department of Infection, Immunity and Cardiovascular Disease, The Medical School, University of Sheffield",COVID-19 Genomics UK (COG-UK) Consortium,Thushan de Silva et al
EPI_ISL_441941,"Virology Department, Sheffield Teaching Hospitals NHS Foundation Trust/Department of Infection, Immunity and Cardiovascular Disease, The Medical School, University of Sheffield",COVID-19 Genomics UK (COG-UK) Consortium,Thushan de Silva et al
EPI_ISL_453705,"Virology Department, Sheffield Teaching Hospitals NHS Foundation Trust/Department of Infection, Immunity and Cardiovascular Disease, The Medical School, University of Sheffield",COVID-19 Genomics UK (COG-UK) Consortium,Thushan de Silva et al
EPI_ISL_457598,"Virology Department, Sheffield Teaching Hospitals NHS Foundation Trust/Department of Infection, Immunity and Cardiovascular Disease, The Medical School, University of Sheffield",COVID-19 Genomics UK (COG-UK) Consortium,Thushan de Silva et al
EPI_ISL_441942,"Virology Department, Sheffield Teaching Hospitals NHS Foundation Trust/Department of Infection, Immunity and Cardiovascular Disease, The Medical School, University of Sheffield",COVID-19 Genomics UK (COG-UK) Consortium,Thushan de Silva et al
EPI_ISL_432770,"Virology Department, Sheffield Teaching Hospitals NHS Foundation Trust / Virology Department, Sheffield Teaching Hospitals NHS Foundation Trust",COVID-19 Genomics UK (COG-UK) Consortium,Thushan de Silva et al
EPI_ISL_432771,"Virology Department, Sheffield Teaching Hospitals NHS Foundation Trust / Virology Department, Sheffield Teaching Hospitals NHS Foundation Trust",COVID-19 Genomics UK (COG-UK) Consortium,Thushan de Silva et al
EPI_ISL_432772,"Virology Department, Sheffield Teaching Hospitals NHS Foundation Trust / Virology Department, Sheffield Teaching Hospitals NHS Foundation Trust",COVID-19 Genomics UK (COG-UK) Consortium,Thushan de Silva et al
EPI_ISL_432773,"Virology Department, Sheffield Teaching Hospitals NHS Foundation Trust / Virology Department, Sheffield Teaching Hospitals NHS Foundation Trust",COVID-19 Genomics UK (COG-UK) Consortium,Thushan de Silva et al
EPI_ISL_448842,"Virology Department, Sheffield Teaching Hospitals NHS Foundation Trust/Department of Infection, Immunity and Cardiovascular Disease, The Medical School, University of Sheffield",COVID-19 Genomics UK (COG-UK) Consortium,Thushan de Silva et al
EPI_ISL_441943,"Virology Department, Sheffield Teaching Hospitals NHS Foundation Trust/Department of Infection, Immunity and Cardiovascular Disease, The Medical School, University of Sheffield",COVID-19 Genomics UK (COG-UK) Consortium,Thushan de Silva et al
EPI_ISL_432774,"Virology Department, Sheffield Teaching Hospitals NHS Foundation Trust / Virology Department, Sheffield Teaching Hospitals NHS Foundation Trust",COVID-19 Genomics UK (COG-UK) Consortium,Thushan de Silva et al
EPI_ISL_432775,"Virology Department, Sheffield Teaching Hospitals NHS Foundation Trust / Virology Department, Sheffield Teaching Hospitals NHS Foundation Trust",COVID-19 Genomics UK (COG-UK) Consortium,Thushan de Silva et al
EPI_ISL_457599,"Virology Department, Sheffield Teaching Hospitals NHS Foundation Trust/Department of Infection, Immunity and Cardiovascular Disease, The Medical School, University of Sheffield",COVID-19 Genomics UK (COG-UK) Consortium,Thushan de Silva et al
EPI_ISL_457600,"Virology Department, Sheffield Teaching Hospitals NHS Foundation Trust/Department of Infection, Immunity and Cardiovascular Disease, The Medical School, University of Sheffield",COVID-19 Genomics UK (COG-UK) Consortium,Thushan de Silva et al
EPI_ISL_432776,"Virology Department, Sheffield Teaching Hospitals NHS Foundation Trust / Virology Department, Sheffield Teaching Hospitals NHS Foundation Trust",COVID-19 Genomics UK (COG-UK) Consortium,Thushan de Silva et al
EPI_ISL_441944,"Virology Department, Sheffield Teaching Hospitals NHS Foundation Trust/Department of Infection, Immunity and Cardiovascular Disease, The Medical School, University of Sheffield",COVID-19 Genomics UK (COG-UK) Consortium,Thushan de Silva et al
EPI_ISL_475369,"Virology Department, Sheffield Teaching Hospitals NHS Foundation Trust/Department of Infection, Immunity and Cardiovascular Disease, The Medical School, University of Sheffield",COVID-19 Genomics UK (COG-UK) Consortium,Thushan de Silva et al
EPI_ISL_441945,"Virology Department, Sheffield Teaching Hospitals NHS Foundation Trust/Department of Infection, Immunity and Cardiovascular Disease, The Medical School, University of Sheffield",COVID-19 Genomics UK (COG-UK) Consortium,Thushan de Silva et al
EPI_ISL_441946,"Virology Department, Sheffield Teaching Hospitals NHS Foundation Trust/Department of Infection, Immunity and Cardiovascular Disease, The Medical School, University of Sheffield",COVID-19 Genomics UK (COG-UK) Consortium,Thushan de Silva et al
EPI_ISL_432777,"Virology Department, Sheffield Teaching Hospitals NHS Foundation Trust / Virology Department, Sheffield Teaching Hospitals NHS Foundation Trust",COVID-19 Genomics UK (COG-UK) Consortium,Thushan de Silva et al
EPI_ISL_441947,"Virology Department, Sheffield Teaching Hospitals NHS Foundation Trust/Department of Infection, Immunity and Cardiovascular Disease, The Medical School, University of Sheffield",COVID-19 Genomics UK (COG-UK) Consortium,Thushan de Silva et al
EPI_ISL_441948,"Virology Department, Sheffield Teaching Hospitals NHS Foundation Trust/Department of Infection, Immunity and Cardiovascular Disease, The Medical School, University of Sheffield",COVID-19 Genomics UK (COG-UK) Consortium,Thushan de Silva et al
EPI_ISL_441949,"Virology Department, Sheffield Teaching Hospitals NHS Foundation Trust/Department of Infection, Immunity and Cardiovascular Disease, The Medical School, University of Sheffield",COVID-19 Genomics UK (COG-UK) Consortium,Thushan de Silva et al
EPI_ISL_432778,"Virology Department, Sheffield Teaching Hospitals NHS Foundation Trust / Virology Department, Sheffield Teaching Hospitals NHS Foundation Trust",COVID-19 Genomics UK (COG-UK) Consortium,Thushan de Silva et al
EPI_ISL_457601,"Virology Department, Sheffield Teaching Hospitals NHS Foundation Trust/Department of Infection, Immunity and Cardiovascular Disease, The Medical School, University of Sheffield",COVID-19 Genomics UK (COG-UK) Consortium,Thushan de Silva et al
EPI_ISL_441950,"Virology Department, Sheffield Teaching Hospitals NHS Foundation Trust/Department of Infection, Immunity and Cardiovascular Disease, The Medical School, University of Sheffield",COVID-19 Genomics UK (COG-UK) Consortium,Thushan de Silva et al
EPI_ISL_475370,"Virology Department, Sheffield Teaching Hospitals NHS Foundation Trust/Department of Infection, Immunity and Cardiovascular Disease, The Medical School, University of Sheffield",COVID-19 Genomics UK (COG-UK) Consortium,Thushan de Silva et al
EPI_ISL_479208,"Virology Department, Sheffield Teaching Hospitals NHS Foundation Trust/Department of Infection, Immunity and Cardiovascular Disease, The Medical School, University of Sheffield",COVID-19 Genomics UK (COG-UK) Consortium,Thushan de Silva et al
EPI_ISL_475371,"Virology Department, Sheffield Teaching Hospitals NHS Foundation Trust/Department of Infection, Immunity and Cardiovascular Disease, The Medical School, University of Sheffield",COVID-19 Genomics UK (COG-UK) Consortium,Thushan de Silva et al
EPI_ISL_432779,"Virology Department, Sheffield Teaching Hospitals NHS Foundation Trust / Virology Department, Sheffield Teaching Hospitals NHS Foundation Trust",COVID-19 Genomics UK (COG-UK) Consortium,Thushan de Silva et al
EPI_ISL_475372,"Virology Department, Sheffield Teaching Hospitals NHS Foundation Trust/Department of Infection, Immunity and Cardiovascular Disease, The Medical School, University of Sheffield",COVID-19 Genomics UK (COG-UK) Consortium,Thushan de Silva et al
EPI_ISL_462010,"Virology Department, Sheffield Teaching Hospitals NHS Foundation Trust/Department of Infection, Immunity and Cardiovascular Disease, The Medical School, University of Sheffield",COVID-19 Genomics UK (COG-UK) Consortium,Thushan de Silva et al
EPI_ISL_441951,"Virology Department, Sheffield Teaching Hospitals NHS Foundation Trust/Department of Infection, Immunity and Cardiovascular Disease, The Medical School, University of Sheffield",COVID-19 Genomics UK (COG-UK) Consortium,Thushan de Silva et al
EPI_ISL_441952,"Virology Department, Sheffield Teaching Hospitals NHS Foundation Trust/Department of Infection, Immunity and Cardiovascular Disease, The Medical School, University of Sheffield",COVID-19 Genomics UK (COG-UK) Consortium,Thushan de Silva et al
EPI_ISL_462011,"Virology Department, Sheffield Teaching Hospitals NHS Foundation Trust/Department of Infection, Immunity and Cardiovascular Disease, The Medical School, University of Sheffield",COVID-19 Genomics UK (COG-UK) Consortium,Thushan de Silva et al
EPI_ISL_475373,"Virology Department, Sheffield Teaching Hospitals NHS Foundation Trust/Department of Infection, Immunity and Cardiovascular Disease, The Medical School, University of Sheffield",COVID-19 Genomics UK (COG-UK) Consortium,Thushan de Silva et al
EPI_ISL_441953,"Virology Department, Sheffield Teaching Hospitals NHS Foundation Trust/Department of Infection, Immunity and Cardiovascular Disease, The Medical School, University of Sheffield",COVID-19 Genomics UK (COG-UK) Consortium,Thushan de Silva et al
EPI_ISL_475374,"Virology Department, Sheffield Teaching Hospitals NHS Foundation Trust/Department of Infection, Immunity and Cardiovascular Disease, The Medical School, University of Sheffield",COVID-19 Genomics UK (COG-UK) Consortium,Thushan de Silva et al
EPI_ISL_453706,"Virology Department, Sheffield Teaching Hospitals NHS Foundation Trust/Department of Infection, Immunity and Cardiovascular Disease, The Medical School, University of Sheffield",COVID-19 Genomics UK (COG-UK) Consortium,Thushan de Silva et al
EPI_ISL_457602,"Virology Department, Sheffield Teaching Hospitals NHS Foundation Trust/Department of Infection, Immunity and Cardiovascular Disease, The Medical School, University of Sheffield",COVID-19 Genomics UK (COG-UK) Consortium,Thushan de Silva et al
EPI_ISL_453707,"Virology Department, Sheffield Teaching Hospitals NHS Foundation Trust/Department of Infection, Immunity and Cardiovascular Disease, The Medical School, University of Sheffield",COVID-19 Genomics UK (COG-UK) Consortium,Thushan de Silva et al
EPI_ISL_432780,"Virology Department, Sheffield Teaching Hospitals NHS Foundation Trust / Virology Department, Sheffield Teaching Hospitals NHS Foundation Trust",COVID-19 Genomics UK (COG-UK) Consortium,Thushan de Silva et al
EPI_ISL_432781,"Virology Department, Sheffield Teaching Hospitals NHS Foundation Trust / Virology Department, Sheffield Teaching Hospitals NHS Foundation Trust",COVID-19 Genomics UK (COG-UK) Consortium,Thushan de Silva et al
EPI_ISL_479209,"Virology Department, Sheffield Teaching Hospitals NHS Foundation Trust/Department of Infection, Immunity and Cardiovascular Disease, The Medical School, University of Sheffield",COVID-19 Genomics UK (COG-UK) Consortium,Thushan de Silva et al
EPI_ISL_432782,"Virology Department, Sheffield Teaching Hospitals NHS Foundation Trust / Virology Department, Sheffield Teaching Hospitals NHS Foundation Trust",COVID-19 Genomics UK (COG-UK) Consortium,Thushan de Silva et al
EPI_ISL_432783,"Virology Department, Sheffield Teaching Hospitals NHS Foundation Trust / Virology Department, Sheffield Teaching Hospitals NHS Foundation Trust",COVID-19 Genomics UK (COG-UK) Consortium,Thushan de Silva et al
EPI_ISL_432784,"Virology Department, Sheffield Teaching Hospitals NHS Foundation Trust / Virology Department, Sheffield Teaching Hospitals NHS Foundation Trust",COVID-19 Genomics UK (COG-UK) Consortium,Thushan de Silva et al
EPI_ISL_441954,"Virology Department, Sheffield Teaching Hospitals NHS Foundation Trust/Department of Infection, Immunity and Cardiovascular Disease, The Medical School, University of Sheffield",COVID-19 Genomics UK (COG-UK) Consortium,Thushan de Silva et al
EPI_ISL_441955,"Virology Department, Sheffield Teaching Hospitals NHS Foundation Trust/Department of Infection, Immunity and Cardiovascular Disease, The Medical School, University of Sheffield",COVID-19 Genomics UK (COG-UK) Consortium,Thushan de Silva et al
EPI_ISL_475375,"Virology Department, Sheffield Teaching Hospitals NHS Foundation Trust/Department of Infection, Immunity and Cardiovascular Disease, The Medical School, University of Sheffield",COVID-19 Genomics UK (COG-UK) Consortium,Thushan de Silva et al
EPI_ISL_441956,"Virology Department, Sheffield Teaching Hospitals NHS Foundation Trust/Department of Infection, Immunity and Cardiovascular Disease, The Medical School, University of Sheffield",COVID-19 Genomics UK (COG-UK) Consortium,Thushan de Silva et al
EPI_ISL_432785,"Virology Department, Sheffield Teaching Hospitals NHS Foundation Trust / Virology Department, Sheffield Teaching Hospitals NHS Foundation Trust",COVID-19 Genomics UK (COG-UK) Consortium,Thushan de Silva et al
EPI_ISL_453708,"Virology Department, Sheffield Teaching Hospitals NHS Foundation Trust/Department of Infection, Immunity and Cardiovascular Disease, The Medical School, University of Sheffield",COVID-19 Genomics UK (COG-UK) Consortium,Thushan de Silva et al
EPI_ISL_441957,"Virology Department, Sheffield Teaching Hospitals NHS Foundation Trust/Department of Infection, Immunity and Cardiovascular Disease, The Medical School, University of Sheffield",COVID-19 Genomics UK (COG-UK) Consortium,Thushan de Silva et al
EPI_ISL_448843,"Virology Department, Sheffield Teaching Hospitals NHS Foundation Trust/Department of Infection, Immunity and Cardiovascular Disease, The Medical School, University of Sheffield",COVID-19 Genomics UK (COG-UK) Consortium,Thushan de Silva et al
EPI_ISL_479210,"Virology Department, Sheffield Teaching Hospitals NHS Foundation Trust/Department of Infection, Immunity and Cardiovascular Disease, The Medical School, University of Sheffield",COVID-19 Genomics UK (COG-UK) Consortium,Thushan de Silva et al
EPI_ISL_441958,"Virology Department, Sheffield Teaching Hospitals NHS Foundation Trust/Department of Infection, Immunity and Cardiovascular Disease, The Medical School, University of Sheffield",COVID-19 Genomics UK (COG-UK) Consortium,Thushan de Silva et al
EPI_ISL_441959,"Virology Department, Sheffield Teaching Hospitals NHS Foundation Trust/Department of Infection, Immunity and Cardiovascular Disease, The Medical School, University of Sheffield",COVID-19 Genomics UK (COG-UK) Consortium,Thushan de Silva et al
EPI_ISL_462013,"Virology Department, Sheffield Teaching Hospitals NHS Foundation Trust/Department of Infection, Immunity and Cardiovascular Disease, The Medical School, University of Sheffield",COVID-19 Genomics UK (COG-UK) Consortium,Thushan de Silva et al
EPI_ISL_448844,"Virology Laboratory, Castle Hill Hospital, Hull University Teaching Hospitals NHS Trust/Department of Infection, Immunity and Cardiovascular Disease, The Medical School, University of Sheffield",COVID-19 Genomics UK (COG-UK) Consortium,Thushan de Silva et al
EPI_ISL_462014,"Virology Department, Sheffield Teaching Hospitals NHS Foundation Trust/Department of Infection, Immunity and Cardiovascular Disease, The Medical School, University of Sheffield",COVID-19 Genomics UK (COG-UK) Consortium,Thushan de Silva et al
EPI_ISL_432786,"Virology Department, Sheffield Teaching Hospitals NHS Foundation Trust / Virology Department, Sheffield Teaching Hospitals NHS Foundation Trust",COVID-19 Genomics UK (COG-UK) Consortium,Thushan de Silva et al
EPI_ISL_457603,"Virology Department, Sheffield Teaching Hospitals NHS Foundation Trust/Department of Infection, Immunity and Cardiovascular Disease, The Medical School, University of Sheffield",COVID-19 Genomics UK (COG-UK) Consortium,Thushan de Silva et al
EPI_ISL_457604,"Virology Department, Sheffield Teaching Hospitals NHS Foundation Trust/Department of Infection, Immunity and Cardiovascular Disease, The Medical School, University of Sheffield",COVID-19 Genomics UK (COG-UK) Consortium,Thushan de Silva et al
EPI_ISL_432787,"Virology Department, Sheffield Teaching Hospitals NHS Foundation Trust / Virology Department, Sheffield Teaching Hospitals NHS Foundation Trust",COVID-19 Genomics UK (COG-UK) Consortium,Thushan de Silva et al
EPI_ISL_453709,"Virology Department, Sheffield Teaching Hospitals NHS Foundation Trust/Department of Infection, Immunity and Cardiovascular Disease, The Medical School, University of Sheffield",COVID-19 Genomics UK (COG-UK) Consortium,Thushan de Silva et al
EPI_ISL_441961,"Virology Department, Sheffield Teaching Hospitals NHS Foundation Trust/Department of Infection, Immunity and Cardiovascular Disease, The Medical School, University of Sheffield",COVID-19 Genomics UK (COG-UK) Consortium,Thushan de Silva et al
EPI_ISL_432788,"Virology Department, Sheffield Teaching Hospitals NHS Foundation Trust / Virology Department, Sheffield Teaching Hospitals NHS Foundation Trust",COVID-19 Genomics UK (COG-UK) Consortium,Thushan de Silva et al
EPI_ISL_462015,"Virology Department, Sheffield Teaching Hospitals NHS Foundation Trust/Department of Infection, Immunity and Cardiovascular Disease, The Medical School, University of Sheffield",COVID-19 Genomics UK (COG-UK) Consortium,Thushan de Silva et al
EPI_ISL_432789,"Virology Department, Sheffield Teaching Hospitals NHS Foundation Trust / Virology Department, Sheffield Teaching Hospitals NHS Foundation Trust",COVID-19 Genomics UK (COG-UK) Consortium,Thushan de Silva et al
EPI_ISL_432790,"Virology Department, Sheffield Teaching Hospitals NHS Foundation Trust / Virology Department, Sheffield Teaching Hospitals NHS Foundation Trust",COVID-19 Genomics UK (COG-UK) Consortium,Thushan de Silva et al
EPI_ISL_453710,"Virology Department, Sheffield Teaching Hospitals NHS Foundation Trust/Department of Infection, Immunity and Cardiovascular Disease, The Medical School, University of Sheffield",COVID-19 Genomics UK (COG-UK) Consortium,Thushan de Silva et al
EPI_ISL_457605,"Virology Department, Sheffield Teaching Hospitals NHS Foundation Trust/Department of Infection, Immunity and Cardiovascular Disease, The Medical School, University of Sheffield",COVID-19 Genomics UK (COG-UK) Consortium,Thushan de Silva et al
EPI_ISL_432791,"Virology Department, Sheffield Teaching Hospitals NHS Foundation Trust / Virology Department, Sheffield Teaching Hospitals NHS Foundation Trust",COVID-19 Genomics UK (COG-UK) Consortium,Thushan de Silva et al
EPI_ISL_475376,"Virology Department, Sheffield Teaching Hospitals NHS Foundation Trust/Department of Infection, Immunity and Cardiovascular Disease, The Medical School, University of Sheffield",COVID-19 Genomics UK (COG-UK) Consortium,Thushan de Silva et al
EPI_ISL_453711,"Virology Department, Sheffield Teaching Hospitals NHS Foundation Trust/Department of Infection, Immunity and Cardiovascular Disease, The Medical School, University of Sheffield",COVID-19 Genomics UK (COG-UK) Consortium,Thushan de Silva et al
EPI_ISL_441962,"Virology Department, Sheffield Teaching Hospitals NHS Foundation Trust/Department of Infection, Immunity and Cardiovascular Disease, The Medical School, University of Sheffield",COVID-19 Genomics UK (COG-UK) Consortium,Thushan de Silva et al
EPI_ISL_441963,"Virology Department, Sheffield Teaching Hospitals NHS Foundation Trust/Department of Infection, Immunity and Cardiovascular Disease, The Medical School, University of Sheffield",COVID-19 Genomics UK (COG-UK) Consortium,Thushan de Silva et al
EPI_ISL_441964,"Virology Department, Sheffield Teaching Hospitals NHS Foundation Trust/Department of Infection, Immunity and Cardiovascular Disease, The Medical School, University of Sheffield",COVID-19 Genomics UK (COG-UK) Consortium,Thushan de Silva et al
EPI_ISL_432792,"Virology Department, Sheffield Teaching Hospitals NHS Foundation Trust / Virology Department, Sheffield Teaching Hospitals NHS Foundation Trust",COVID-19 Genomics UK (COG-UK) Consortium,Thushan de Silva et al
EPI_ISL_448845,"Virology Department, Sheffield Teaching Hospitals NHS Foundation Trust/Department of Infection, Immunity and Cardiovascular Disease, The Medical School, University of Sheffield",COVID-19 Genomics UK (COG-UK) Consortium,Thushan de Silva et al
EPI_ISL_432793,"Virology Department, Sheffield Teaching Hospitals NHS Foundation Trust / Virology Department, Sheffield Teaching Hospitals NHS Foundation Trust",COVID-19 Genomics UK (COG-UK) Consortium,Thushan de Silva et al
EPI_ISL_432794,"Virology Department, Sheffield Teaching Hospitals NHS Foundation Trust / Virology Department, Sheffield Teaching Hospitals NHS Foundation Trust",COVID-19 Genomics UK (COG-UK) Consortium,Thushan de Silva et al
EPI_ISL_475377,"Virology Department, Sheffield Teaching Hospitals NHS Foundation Trust/Department of Infection, Immunity and Cardiovascular Disease, The Medical School, University of Sheffield",COVID-19 Genomics UK (COG-UK) Consortium,Thushan de Silva et al
EPI_ISL_441966,"Virology Department, Sheffield Teaching Hospitals NHS Foundation Trust/Department of Infection, Immunity and Cardiovascular Disease, The Medical School, University of Sheffield",COVID-19 Genomics UK (COG-UK) Consortium,Thushan de Silva et al
EPI_ISL_432795,"Virology Department, Sheffield Teaching Hospitals NHS Foundation Trust / Virology Department, Sheffield Teaching Hospitals NHS Foundation Trust",COVID-19 Genomics UK (COG-UK) Consortium,Thushan de Silva et al
EPI_ISL_441967,"Virology Department, Sheffield Teaching Hospitals NHS Foundation Trust/Department of Infection, Immunity and Cardiovascular Disease, The Medical School, University of Sheffield",COVID-19 Genomics UK (COG-UK) Consortium,Thushan de Silva et al
EPI_ISL_441968,"Virology Department, Sheffield Teaching Hospitals NHS Foundation Trust/Department of Infection, Immunity and Cardiovascular Disease, The Medical School, University of Sheffield",COVID-19 Genomics UK (COG-UK) Consortium,Thushan de Silva et al
EPI_ISL_475378,"Virology Department, Sheffield Teaching Hospitals NHS Foundation Trust/Department of Infection, Immunity and Cardiovascular Disease, The Medical School, University of Sheffield",COVID-19 Genomics UK (COG-UK) Consortium,Thushan de Silva et al
EPI_ISL_453712,"Virology Department, Sheffield Teaching Hospitals NHS Foundation Trust/Department of Infection, Immunity and Cardiovascular Disease, The Medical School, University of Sheffield",COVID-19 Genomics UK (COG-UK) Consortium,Thushan de Silva et al
EPI_ISL_475379,"Virology Department, Sheffield Teaching Hospitals NHS Foundation Trust/Department of Infection, Immunity and Cardiovascular Disease, The Medical School, University of Sheffield",COVID-19 Genomics UK (COG-UK) Consortium,Thushan de Silva et al
EPI_ISL_432796,"Virology Department, Sheffield Teaching Hospitals NHS Foundation Trust / Virology Department, Sheffield Teaching Hospitals NHS Foundation Trust",COVID-19 Genomics UK (COG-UK) Consortium,Thushan de Silva et al
EPI_ISL_441969,"Virology Department, Sheffield Teaching Hospitals NHS Foundation Trust/Department of Infection, Immunity and Cardiovascular Disease, The Medical School, University of Sheffield",COVID-19 Genomics UK (COG-UK) Consortium,Thushan de Silva et al
EPI_ISL_453713,"Virology Department, Sheffield Teaching Hospitals NHS Foundation Trust/Department of Infection, Immunity and Cardiovascular Disease, The Medical School, University of Sheffield",COVID-19 Genomics UK (COG-UK) Consortium,Thushan de Silva et al
EPI_ISL_448846,"Virology Department, Sheffield Teaching Hospitals NHS Foundation Trust/Department of Infection, Immunity and Cardiovascular Disease, The Medical School, University of Sheffield",COVID-19 Genomics UK (COG-UK) Consortium,Thushan de Silva et al
EPI_ISL_432797,"Virology Department, Sheffield Teaching Hospitals NHS Foundation Trust / Virology Department, Sheffield Teaching Hospitals NHS Foundation Trust",COVID-19 Genomics UK (COG-UK) Consortium,Thushan de Silva et al
EPI_ISL_441970,"Virology Department, Sheffield Teaching Hospitals NHS Foundation Trust/Department of Infection, Immunity and Cardiovascular Disease, The Medical School, University of Sheffield",COVID-19 Genomics UK (COG-UK) Consortium,Thushan de Silva et al
EPI_ISL_462016,"Virology Department, Sheffield Teaching Hospitals NHS Foundation Trust/Department of Infection, Immunity and Cardiovascular Disease, The Medical School, University of Sheffield",COVID-19 Genomics UK (COG-UK) Consortium,Thushan de Silva et al
EPI_ISL_457606,"Virology Department, Sheffield Teaching Hospitals NHS Foundation Trust/Department of Infection, Immunity and Cardiovascular Disease, The Medical School, University of Sheffield",COVID-19 Genomics UK (COG-UK) Consortium,Thushan de Silva et al
EPI_ISL_432798,"Virology Department, Sheffield Teaching Hospitals NHS Foundation Trust / Virology Department, Sheffield Teaching Hospitals NHS Foundation Trust",COVID-19 Genomics UK (COG-UK) Consortium,Thushan de Silva et al
EPI_ISL_441971,"Virology Department, Sheffield Teaching Hospitals NHS Foundation Trust/Department of Infection, Immunity and Cardiovascular Disease, The Medical School, University of Sheffield",COVID-19 Genomics UK (COG-UK) Consortium,Thushan de Silva et al
EPI_ISL_462017,"Virology Department, Sheffield Teaching Hospitals NHS Foundation Trust/Department of Infection, Immunity and Cardiovascular Disease, The Medical School, University of Sheffield",COVID-19 Genomics UK (COG-UK) Consortium,Thushan de Silva et al
EPI_ISL_475381,"Virology Department, Sheffield Teaching Hospitals NHS Foundation Trust/Department of Infection, Immunity and Cardiovascular Disease, The Medical School, University of Sheffield",COVID-19 Genomics UK (COG-UK) Consortium,Thushan de Silva et al
EPI_ISL_453714,"Virology Department, Sheffield Teaching Hospitals NHS Foundation Trust/Department of Infection, Immunity and Cardiovascular Disease, The Medical School, University of Sheffield",COVID-19 Genomics UK (COG-UK) Consortium,Thushan de Silva et al
EPI_ISL_432799,"Virology Department, Sheffield Teaching Hospitals NHS Foundation Trust / Virology Department, Sheffield Teaching Hospitals NHS Foundation Trust",COVID-19 Genomics UK (COG-UK) Consortium,Thushan de Silva et al
EPI_ISL_432800,"Virology Department, Sheffield Teaching Hospitals NHS Foundation Trust / Virology Department, Sheffield Teaching Hospitals NHS Foundation Trust",COVID-19 Genomics UK (COG-UK) Consortium,Thushan de Silva et al
EPI_ISL_432801,"Virology Department, Sheffield Teaching Hospitals NHS Foundation Trust / Virology Department, Sheffield Teaching Hospitals NHS Foundation Trust",COVID-19 Genomics UK (COG-UK) Consortium,Thushan de Silva et al
EPI_ISL_441972,"Virology Department, Sheffield Teaching Hospitals NHS Foundation Trust/Department of Infection, Immunity and Cardiovascular Disease, The Medical School, University of Sheffield",COVID-19 Genomics UK (COG-UK) Consortium,Thushan de Silva et al
EPI_ISL_448847,"Virology Department, Sheffield Teaching Hospitals NHS Foundation Trust/Department of Infection, Immunity and Cardiovascular Disease, The Medical School, University of Sheffield",COVID-19 Genomics UK (COG-UK) Consortium,Thushan de Silva et al
EPI_ISL_441973,"Virology Department, Sheffield Teaching Hospitals NHS Foundation Trust/Department of Infection, Immunity and Cardiovascular Disease, The Medical School, University of Sheffield",COVID-19 Genomics UK (COG-UK) Consortium,Thushan de Silva et al
EPI_ISL_432802,"Virology Department, Sheffield Teaching Hospitals NHS Foundation Trust / Virology Department, Sheffield Teaching Hospitals NHS Foundation Trust",COVID-19 Genomics UK (COG-UK) Consortium,Thushan de Silva et al
EPI_ISL_432803,"Virology Department, Sheffield Teaching Hospitals NHS Foundation Trust / Virology Department, Sheffield Teaching Hospitals NHS Foundation Trust",COVID-19 Genomics UK (COG-UK) Consortium,Thushan de Silva et al
EPI_ISL_457607,"Virology Department, Sheffield Teaching Hospitals NHS Foundation Trust/Department of Infection, Immunity and Cardiovascular Disease, The Medical School, University of Sheffield",COVID-19 Genomics UK (COG-UK) Consortium,Thushan de Silva et al
EPI_ISL_441974,"Virology Department, Sheffield Teaching Hospitals NHS Foundation Trust/Department of Infection, Immunity and Cardiovascular Disease, The Medical School, University of Sheffield",COVID-19 Genomics UK (COG-UK) Consortium,Thushan de Silva et al
EPI_ISL_475382,"Virology Department, Sheffield Teaching Hospitals NHS Foundation Trust/Department of Infection, Immunity and Cardiovascular Disease, The Medical School, University of Sheffield",COVID-19 Genomics UK (COG-UK) Consortium,Thushan de Silva et al
EPI_ISL_479212,"Virology Department, Sheffield Teaching Hospitals NHS Foundation Trust/Department of Infection, Immunity and Cardiovascular Disease, The Medical School, University of Sheffield",COVID-19 Genomics UK (COG-UK) Consortium,Thushan de Silva et al
EPI_ISL_462018,"Virology Department, Sheffield Teaching Hospitals NHS Foundation Trust/Department of Infection, Immunity and Cardiovascular Disease, The Medical School, University of Sheffield",COVID-19 Genomics UK (COG-UK) Consortium,Thushan de Silva et al
EPI_ISL_448848,"Virology Department, Sheffield Teaching Hospitals NHS Foundation Trust/Department of Infection, Immunity and Cardiovascular Disease, The Medical School, University of Sheffield",COVID-19 Genomics UK (COG-UK) Consortium,Thushan de Silva et al
EPI_ISL_475383,"Virology Department, Sheffield Teaching Hospitals NHS Foundation Trust/Department of Infection, Immunity and Cardiovascular Disease, The Medical School, University of Sheffield",COVID-19 Genomics UK (COG-UK) Consortium,Thushan de Silva et al
EPI_ISL_453715,"Virology Department, Sheffield Teaching Hospitals NHS Foundation Trust/Department of Infection, Immunity and Cardiovascular Disease, The Medical School, University of Sheffield",COVID-19 Genomics UK (COG-UK) Consortium,Thushan de Silva et al
EPI_ISL_441975,"Virology Department, Sheffield Teaching Hospitals NHS Foundation Trust/Department of Infection, Immunity and Cardiovascular Disease, The Medical School, University of Sheffield",COVID-19 Genomics UK (COG-UK) Consortium,Thushan de Silva et al
EPI_ISL_479213,"Virology Department, Sheffield Teaching Hospitals NHS Foundation Trust/Department of Infection, Immunity and Cardiovascular Disease, The Medical School, University of Sheffield",COVID-19 Genomics UK (COG-UK) Consortium,Thushan de Silva et al
EPI_ISL_441976,"Virology Department, Sheffield Teaching Hospitals NHS Foundation Trust/Department of Infection, Immunity and Cardiovascular Disease, The Medical School, University of Sheffield",COVID-19 Genomics UK (COG-UK) Consortium,Thushan de Silva et al
EPI_ISL_432804,"Virology Department, Sheffield Teaching Hospitals NHS Foundation Trust / Virology Department, Sheffield Teaching Hospitals NHS Foundation Trust",COVID-19 Genomics UK (COG-UK) Consortium,Thushan de Silva et al
EPI_ISL_432805,"Virology Department, Sheffield Teaching Hospitals NHS Foundation Trust / Virology Department, Sheffield Teaching Hospitals NHS Foundation Trust",COVID-19 Genomics UK (COG-UK) Consortium,Thushan de Silva et al
EPI_ISL_479214,"Virology Department, Sheffield Teaching Hospitals NHS Foundation Trust/Department of Infection, Immunity and Cardiovascular Disease, The Medical School, University of Sheffield",COVID-19 Genomics UK (COG-UK) Consortium,Thushan de Silva et al
EPI_ISL_462019,"Virology Department, Sheffield Teaching Hospitals NHS Foundation Trust/Department of Infection, Immunity and Cardiovascular Disease, The Medical School, University of Sheffield",COVID-19 Genomics UK (COG-UK) Consortium,Thushan de Silva et al
EPI_ISL_453716,"Virology Department, Sheffield Teaching Hospitals NHS Foundation Trust/Department of Infection, Immunity and Cardiovascular Disease, The Medical School, University of Sheffield",COVID-19 Genomics UK (COG-UK) Consortium,Thushan de Silva et al
EPI_ISL_448849,"Virology Department, Sheffield Teaching Hospitals NHS Foundation Trust/Department of Infection, Immunity and Cardiovascular Disease, The Medical School, University of Sheffield",COVID-19 Genomics UK (COG-UK) Consortium,Thushan de Silva et al
EPI_ISL_441978,"Virology Department, Sheffield Teaching Hospitals NHS Foundation Trust/Department of Infection, Immunity and Cardiovascular Disease, The Medical School, University of Sheffield",COVID-19 Genomics UK (COG-UK) Consortium,Thushan de Silva et al
EPI_ISL_479215,"Virology Department, Sheffield Teaching Hospitals NHS Foundation Trust/Department of Infection, Immunity and Cardiovascular Disease, The Medical School, University of Sheffield",COVID-19 Genomics UK (COG-UK) Consortium,Thushan de Silva et al
EPI_ISL_479216,"Virology Department, Sheffield Teaching Hospitals NHS Foundation Trust/Department of Infection, Immunity and Cardiovascular Disease, The Medical School, University of Sheffield",COVID-19 Genomics UK (COG-UK) Consortium,Thushan de Silva et al
EPI_ISL_441979,"Virology Department, Sheffield Teaching Hospitals NHS Foundation Trust/Department of Infection, Immunity and Cardiovascular Disease, The Medical School, University of Sheffield",COVID-19 Genomics UK (COG-UK) Consortium,Thushan de Silva et al
EPI_ISL_448850,"Virology Laboratory, Castle Hill Hospital, Hull University Teaching Hospitals NHS Trust/Department of Infection, Immunity and Cardiovascular Disease, The Medical School, University of Sheffield",COVID-19 Genomics UK (COG-UK) Consortium,Thushan de Silva et al
EPI_ISL_475384,"Virology Department, Sheffield Teaching Hospitals NHS Foundation Trust/Department of Infection, Immunity and Cardiovascular Disease, The Medical School, University of Sheffield",COVID-19 Genomics UK (COG-UK) Consortium,Thushan de Silva et al
EPI_ISL_462020,"Virology Department, Sheffield Teaching Hospitals NHS Foundation Trust/Department of Infection, Immunity and Cardiovascular Disease, The Medical School, University of Sheffield",COVID-19 Genomics UK (COG-UK) Consortium,Thushan de Silva et al
EPI_ISL_432806,"Virology Department, Sheffield Teaching Hospitals NHS Foundation Trust / Virology Department, Sheffield Teaching Hospitals NHS Foundation Trust",COVID-19 Genomics UK (COG-UK) Consortium,Thushan de Silva et al
EPI_ISL_448851,"Virology Department, Sheffield Teaching Hospitals NHS Foundation Trust/Department of Infection, Immunity and Cardiovascular Disease, The Medical School, University of Sheffield",COVID-19 Genomics UK (COG-UK) Consortium,Thushan de Silva et al
EPI_ISL_432807,"Virology Department, Sheffield Teaching Hospitals NHS Foundation Trust / Virology Department, Sheffield Teaching Hospitals NHS Foundation Trust",COVID-19 Genomics UK (COG-UK) Consortium,Thushan de Silva et al
EPI_ISL_448852,"Virology Department, Sheffield Teaching Hospitals NHS Foundation Trust/Department of Infection, Immunity and Cardiovascular Disease, The Medical School, University of Sheffield",COVID-19 Genomics UK (COG-UK) Consortium,Thushan de Silva et al
EPI_ISL_441980,"Virology Department, Sheffield Teaching Hospitals NHS Foundation Trust/Department of Infection, Immunity and Cardiovascular Disease, The Medical School, University of Sheffield",COVID-19 Genomics UK (COG-UK) Consortium,Thushan de Silva et al
EPI_ISL_441981,"Virology Department, Sheffield Teaching Hospitals NHS Foundation Trust/Department of Infection, Immunity and Cardiovascular Disease, The Medical School, University of Sheffield",COVID-19 Genomics UK (COG-UK) Consortium,Thushan de Silva et al
EPI_ISL_432809,"Virology Department, Sheffield Teaching Hospitals NHS Foundation Trust / Virology Department, Sheffield Teaching Hospitals NHS Foundation Trust",COVID-19 Genomics UK (COG-UK) Consortium,Thushan de Silva et al
EPI_ISL_448853,"Virology Department, Sheffield Teaching Hospitals NHS Foundation Trust/Department of Infection, Immunity and Cardiovascular Disease, The Medical School, University of Sheffield",COVID-19 Genomics UK (COG-UK) Consortium,Thushan de Silva et al
EPI_ISL_448854,"Virology Department, Sheffield Teaching Hospitals NHS Foundation Trust/Department of Infection, Immunity and Cardiovascular Disease, The Medical School, University of Sheffield",COVID-19 Genomics UK (COG-UK) Consortium,Thushan de Silva et al
EPI_ISL_475386,"Virology Department, Sheffield Teaching Hospitals NHS Foundation Trust/Department of Infection, Immunity and Cardiovascular Disease, The Medical School, University of Sheffield",COVID-19 Genomics UK (COG-UK) Consortium,Thushan de Silva et al
EPI_ISL_453717,"Virology Department, Sheffield Teaching Hospitals NHS Foundation Trust/Department of Infection, Immunity and Cardiovascular Disease, The Medical School, University of Sheffield",COVID-19 Genomics UK (COG-UK) Consortium,Thushan de Silva et al
EPI_ISL_441982,"Virology Department, Sheffield Teaching Hospitals NHS Foundation Trust/Department of Infection, Immunity and Cardiovascular Disease, The Medical School, University of Sheffield",COVID-19 Genomics UK (COG-UK) Consortium,Thushan de Silva et al
EPI_ISL_441983,"Virology Department, Sheffield Teaching Hospitals NHS Foundation Trust/Department of Infection, Immunity and Cardiovascular Disease, The Medical School, University of Sheffield",COVID-19 Genomics UK (COG-UK) Consortium,Thushan de Silva et al
EPI_ISL_475387,"Virology Department, Sheffield Teaching Hospitals NHS Foundation Trust/Department of Infection, Immunity and Cardiovascular Disease, The Medical School, University of Sheffield",COVID-19 Genomics UK (COG-UK) Consortium,Thushan de Silva et al
EPI_ISL_432810,"Virology Department, Sheffield Teaching Hospitals NHS Foundation Trust / Virology Department, Sheffield Teaching Hospitals NHS Foundation Trust",COVID-19 Genomics UK (COG-UK) Consortium,Thushan de Silva et al
EPI_ISL_432811,"Virology Department, Sheffield Teaching Hospitals NHS Foundation Trust / Virology Department, Sheffield Teaching Hospitals NHS Foundation Trust",COVID-19 Genomics UK (COG-UK) Consortium,Thushan de Silva et al
EPI_ISL_432812,"Virology Department, Sheffield Teaching Hospitals NHS Foundation Trust / Virology Department, Sheffield Teaching Hospitals NHS Foundation Trust",COVID-19 Genomics UK (COG-UK) Consortium,Thushan de Silva et al
EPI_ISL_453718,"Virology Department, Sheffield Teaching Hospitals NHS Foundation Trust/Department of Infection, Immunity and Cardiovascular Disease, The Medical School, University of Sheffield",COVID-19 Genomics UK (COG-UK) Consortium,Thushan de Silva et al
EPI_ISL_448855,"Virology Department, Sheffield Teaching Hospitals NHS Foundation Trust/Department of Infection, Immunity and Cardiovascular Disease, The Medical School, University of Sheffield",COVID-19 Genomics UK (COG-UK) Consortium,Thushan de Silva et al
EPI_ISL_432813,"Virology Department, Sheffield Teaching Hospitals NHS Foundation Trust / Virology Department, Sheffield Teaching Hospitals NHS Foundation Trust",COVID-19 Genomics UK (COG-UK) Consortium,Thushan de Silva et al
EPI_ISL_475388,"Virology Department, Sheffield Teaching Hospitals NHS Foundation Trust/Department of Infection, Immunity and Cardiovascular Disease, The Medical School, University of Sheffield",COVID-19 Genomics UK (COG-UK) Consortium,Thushan de Silva et al
EPI_ISL_475389,"Virology Department, Sheffield Teaching Hospitals NHS Foundation Trust/Department of Infection, Immunity and Cardiovascular Disease, The Medical School, University of Sheffield",COVID-19 Genomics UK (COG-UK) Consortium,Thushan de Silva et al
EPI_ISL_441984,"Virology Department, Sheffield Teaching Hospitals NHS Foundation Trust/Department of Infection, Immunity and Cardiovascular Disease, The Medical School, University of Sheffield",COVID-19 Genomics UK (COG-UK) Consortium,Thushan de Silva et al
EPI_ISL_462021,"Virology Department, Sheffield Teaching Hospitals NHS Foundation Trust/Department of Infection, Immunity and Cardiovascular Disease, The Medical School, University of Sheffield",COVID-19 Genomics UK (COG-UK) Consortium,Thushan de Silva et al
EPI_ISL_432814,"Virology Department, Sheffield Teaching Hospitals NHS Foundation Trust / Virology Department, Sheffield Teaching Hospitals NHS Foundation Trust",COVID-19 Genomics UK (COG-UK) Consortium,Thushan de Silva et al
EPI_ISL_432815,"Virology Department, Sheffield Teaching Hospitals NHS Foundation Trust / Virology Department, Sheffield Teaching Hospitals NHS Foundation Trust",COVID-19 Genomics UK (COG-UK) Consortium,Thushan de Silva et al
EPI_ISL_475390,"Virology Department, Sheffield Teaching Hospitals NHS Foundation Trust/Department of Infection, Immunity and Cardiovascular Disease, The Medical School, University of Sheffield",COVID-19 Genomics UK (COG-UK) Consortium,Thushan de Silva et al
EPI_ISL_448856,"Virology Department, Sheffield Teaching Hospitals NHS Foundation Trust/Department of Infection, Immunity and Cardiovascular Disease, The Medical School, University of Sheffield",COVID-19 Genomics UK (COG-UK) Consortium,Thushan de Silva et al
EPI_ISL_441985,"Virology Department, Sheffield Teaching Hospitals NHS Foundation Trust/Department of Infection, Immunity and Cardiovascular Disease, The Medical School, University of Sheffield",COVID-19 Genomics UK (COG-UK) Consortium,Thushan de Silva et al
EPI_ISL_432816,"Virology Department, Sheffield Teaching Hospitals NHS Foundation Trust / Virology Department, Sheffield Teaching Hospitals NHS Foundation Trust",COVID-19 Genomics UK (COG-UK) Consortium,Thushan de Silva et al
EPI_ISL_457608,"Virology Department, Sheffield Teaching Hospitals NHS Foundation Trust/Department of Infection, Immunity and Cardiovascular Disease, The Medical School, University of Sheffield",COVID-19 Genomics UK (COG-UK) Consortium,Thushan de Silva et al
EPI_ISL_441987,"Virology Department, Sheffield Teaching Hospitals NHS Foundation Trust/Department of Infection, Immunity and Cardiovascular Disease, The Medical School, University of Sheffield",COVID-19 Genomics UK (COG-UK) Consortium,Thushan de Silva et al
EPI_ISL_441988,"Virology Department, Sheffield Teaching Hospitals NHS Foundation Trust/Department of Infection, Immunity and Cardiovascular Disease, The Medical School, University of Sheffield",COVID-19 Genomics UK (COG-UK) Consortium,Thushan de Silva et al
EPI_ISL_479217,"Virology Department, Sheffield Teaching Hospitals NHS Foundation Trust/Department of Infection, Immunity and Cardiovascular Disease, The Medical School, University of Sheffield",COVID-19 Genomics UK (COG-UK) Consortium,Thushan de Silva et al
EPI_ISL_448857,"Virology Department, Sheffield Teaching Hospitals NHS Foundation Trust/Department of Infection, Immunity and Cardiovascular Disease, The Medical School, University of Sheffield",COVID-19 Genomics UK (COG-UK) Consortium,Thushan de Silva et al
EPI_ISL_441989,"Virology Department, Sheffield Teaching Hospitals NHS Foundation Trust/Department of Infection, Immunity and Cardiovascular Disease, The Medical School, University of Sheffield",COVID-19 Genomics UK (COG-UK) Consortium,Thushan de Silva et al
EPI_ISL_457609,"Virology Department, Sheffield Teaching Hospitals NHS Foundation Trust/Department of Infection, Immunity and Cardiovascular Disease, The Medical School, University of Sheffield",COVID-19 Genomics UK (COG-UK) Consortium,Thushan de Silva et al
EPI_ISL_475391,"Virology Department, Sheffield Teaching Hospitals NHS Foundation Trust/Department of Infection, Immunity and Cardiovascular Disease, The Medical School, University of Sheffield",COVID-19 Genomics UK (COG-UK) Consortium,Thushan de Silva et al
EPI_ISL_475392,"Virology Department, Sheffield Teaching Hospitals NHS Foundation Trust/Department of Infection, Immunity and Cardiovascular Disease, The Medical School, University of Sheffield",COVID-19 Genomics UK (COG-UK) Consortium,Thushan de Silva et al
EPI_ISL_441990,"Virology Department, Sheffield Teaching Hospitals NHS Foundation Trust/Department of Infection, Immunity and Cardiovascular Disease, The Medical School, University of Sheffield",COVID-19 Genomics UK (COG-UK) Consortium,Thushan de Silva et al
EPI_ISL_462023,"Virology Department, Sheffield Teaching Hospitals NHS Foundation Trust/Department of Infection, Immunity and Cardiovascular Disease, The Medical School, University of Sheffield",COVID-19 Genomics UK (COG-UK) Consortium,Thushan de Silva et al
EPI_ISL_479218,"Virology Department, Sheffield Teaching Hospitals NHS Foundation Trust/Department of Infection, Immunity and Cardiovascular Disease, The Medical School, University of Sheffield",COVID-19 Genomics UK (COG-UK) Consortium,Thushan de Silva et al
EPI_ISL_432817,"Virology Department, Sheffield Teaching Hospitals NHS Foundation Trust / Virology Department, Sheffield Teaching Hospitals NHS Foundation Trust",COVID-19 Genomics UK (COG-UK) Consortium,Thushan de Silva et al
EPI_ISL_462024,"Virology Department, Sheffield Teaching Hospitals NHS Foundation Trust/Department of Infection, Immunity and Cardiovascular Disease, The Medical School, University of Sheffield",COVID-19 Genomics UK (COG-UK) Consortium,Thushan de Silva et al
EPI_ISL_432818,"Virology Department, Sheffield Teaching Hospitals NHS Foundation Trust / Virology Department, Sheffield Teaching Hospitals NHS Foundation Trust",COVID-19 Genomics UK (COG-UK) Consortium,Thushan de Silva et al
EPI_ISL_432819,"Virology Department, Sheffield Teaching Hospitals NHS Foundation Trust / Virology Department, Sheffield Teaching Hospitals NHS Foundation Trust",COVID-19 Genomics UK (COG-UK) Consortium,Thushan de Silva et al
EPI_ISL_432820,"Virology Department, Sheffield Teaching Hospitals NHS Foundation Trust / Virology Department, Sheffield Teaching Hospitals NHS Foundation Trust",COVID-19 Genomics UK (COG-UK) Consortium,Thushan de Silva et al
EPI_ISL_448858,"Virology Department, Sheffield Teaching Hospitals NHS Foundation Trust/Department of Infection, Immunity and Cardiovascular Disease, The Medical School, University of Sheffield",COVID-19 Genomics UK (COG-UK) Consortium,Thushan de Silva et al
EPI_ISL_479219,"Virology Department, Sheffield Teaching Hospitals NHS Foundation Trust/Department of Infection, Immunity and Cardiovascular Disease, The Medical School, University of Sheffield",COVID-19 Genomics UK (COG-UK) Consortium,Thushan de Silva et al
EPI_ISL_457611,"Virology Department, Sheffield Teaching Hospitals NHS Foundation Trust/Department of Infection, Immunity and Cardiovascular Disease, The Medical School, University of Sheffield",COVID-19 Genomics UK (COG-UK) Consortium,Thushan de Silva et al
EPI_ISL_453719,"Virology Department, Sheffield Teaching Hospitals NHS Foundation Trust/Department of Infection, Immunity and Cardiovascular Disease, The Medical School, University of Sheffield",COVID-19 Genomics UK (COG-UK) Consortium,Thushan de Silva et al
EPI_ISL_432821,"Virology Department, Sheffield Teaching Hospitals NHS Foundation Trust / Virology Department, Sheffield Teaching Hospitals NHS Foundation Trust",COVID-19 Genomics UK (COG-UK) Consortium,Thushan de Silva et al
EPI_ISL_432822,"Virology Department, Sheffield Teaching Hospitals NHS Foundation Trust / Virology Department, Sheffield Teaching Hospitals NHS Foundation Trust",COVID-19 Genomics UK (COG-UK) Consortium,Thushan de Silva et al
EPI_ISL_453720,"Virology Department, Sheffield Teaching Hospitals NHS Foundation Trust/Department of Infection, Immunity and Cardiovascular Disease, The Medical School, University of Sheffield",COVID-19 Genomics UK (COG-UK) Consortium,Thushan de Silva et al
EPI_ISL_432823,"Virology Department, Sheffield Teaching Hospitals NHS Foundation Trust / Virology Department, Sheffield Teaching Hospitals NHS Foundation Trust",COVID-19 Genomics UK (COG-UK) Consortium,Thushan de Silva et al
EPI_ISL_432824,"Virology Department, Sheffield Teaching Hospitals NHS Foundation Trust / Virology Department, Sheffield Teaching Hospitals NHS Foundation Trust",COVID-19 Genomics UK (COG-UK) Consortium,Thushan de Silva et al
EPI_ISL_479220,"Virology Department, Sheffield Teaching Hospitals NHS Foundation Trust/Department of Infection, Immunity and Cardiovascular Disease, The Medical School, University of Sheffield",COVID-19 Genomics UK (COG-UK) Consortium,Thushan de Silva et al
EPI_ISL_479221,"Virology Department, Sheffield Teaching Hospitals NHS Foundation Trust/Department of Infection, Immunity and Cardiovascular Disease, The Medical School, University of Sheffield",COVID-19 Genomics UK (COG-UK) Consortium,Thushan de Silva et al
EPI_ISL_457612,"Virology Department, Sheffield Teaching Hospitals NHS Foundation Trust/Department of Infection, Immunity and Cardiovascular Disease, The Medical School, University of Sheffield",COVID-19 Genomics UK (COG-UK) Consortium,Thushan de Silva et al
EPI_ISL_432825,"Virology Department, Sheffield Teaching Hospitals NHS Foundation Trust / Virology Department, Sheffield Teaching Hospitals NHS Foundation Trust",COVID-19 Genomics UK (COG-UK) Consortium,Thushan de Silva et al
EPI_ISL_441991,"Virology Department, Sheffield Teaching Hospitals NHS Foundation Trust/Department of Infection, Immunity and Cardiovascular Disease, The Medical School, University of Sheffield",COVID-19 Genomics UK (COG-UK) Consortium,Thushan de Silva et al
EPI_ISL_432826,"Virology Department, Sheffield Teaching Hospitals NHS Foundation Trust / Virology Department, Sheffield Teaching Hospitals NHS Foundation Trust",COVID-19 Genomics UK (COG-UK) Consortium,Thushan de Silva et al
EPI_ISL_441992,"Virology Department, Sheffield Teaching Hospitals NHS Foundation Trust/Department of Infection, Immunity and Cardiovascular Disease, The Medical School, University of Sheffield",COVID-19 Genomics UK (COG-UK) Consortium,Thushan de Silva et al
EPI_ISL_462025,"Virology Department, Sheffield Teaching Hospitals NHS Foundation Trust/Department of Infection, Immunity and Cardiovascular Disease, The Medical School, University of Sheffield",COVID-19 Genomics UK (COG-UK) Consortium,Thushan de Silva et al
EPI_ISL_441993,"Virology Department, Sheffield Teaching Hospitals NHS Foundation Trust/Department of Infection, Immunity and Cardiovascular Disease, The Medical School, University of Sheffield",COVID-19 Genomics UK (COG-UK) Consortium,Thushan de Silva et al
EPI_ISL_462026,"Virology Department, Sheffield Teaching Hospitals NHS Foundation Trust/Department of Infection, Immunity and Cardiovascular Disease, The Medical School, University of Sheffield",COVID-19 Genomics UK (COG-UK) Consortium,Thushan de Silva et al
EPI_ISL_441994,"Virology Department, Sheffield Teaching Hospitals NHS Foundation Trust/Department of Infection, Immunity and Cardiovascular Disease, The Medical School, University of Sheffield",COVID-19 Genomics UK (COG-UK) Consortium,Thushan de Silva et al
EPI_ISL_441995,"Virology Department, Sheffield Teaching Hospitals NHS Foundation Trust/Department of Infection, Immunity and Cardiovascular Disease, The Medical School, University of Sheffield",COVID-19 Genomics UK (COG-UK) Consortium,Thushan de Silva et al
EPI_ISL_441996,"Virology Department, Sheffield Teaching Hospitals NHS Foundation Trust/Department of Infection, Immunity and Cardiovascular Disease, The Medical School, University of Sheffield",COVID-19 Genomics UK (COG-UK) Consortium,Thushan de Silva et al
EPI_ISL_448859,"Virology Department, Sheffield Teaching Hospitals NHS Foundation Trust/Department of Infection, Immunity and Cardiovascular Disease, The Medical School, University of Sheffield",COVID-19 Genomics UK (COG-UK) Consortium,Thushan de Silva et al
EPI_ISL_479222,"Virology Department, Sheffield Teaching Hospitals NHS Foundation Trust/Department of Infection, Immunity and Cardiovascular Disease, The Medical School, University of Sheffield",COVID-19 Genomics UK (COG-UK) Consortium,Thushan de Silva et al
EPI_ISL_432827,"Virology Department, Sheffield Teaching Hospitals NHS Foundation Trust / Virology Department, Sheffield Teaching Hospitals NHS Foundation Trust",COVID-19 Genomics UK (COG-UK) Consortium,Thushan de Silva et al
EPI_ISL_441997,"Virology Department, Sheffield Teaching Hospitals NHS Foundation Trust/Department of Infection, Immunity and Cardiovascular Disease, The Medical School, University of Sheffield",COVID-19 Genomics UK (COG-UK) Consortium,Thushan de Silva et al
EPI_ISL_457613,"Virology Department, Sheffield Teaching Hospitals NHS Foundation Trust/Department of Infection, Immunity and Cardiovascular Disease, The Medical School, University of Sheffield",COVID-19 Genomics UK (COG-UK) Consortium,Thushan de Silva et al
EPI_ISL_462027,"Virology Department, Sheffield Teaching Hospitals NHS Foundation Trust/Department of Infection, Immunity and Cardiovascular Disease, The Medical School, University of Sheffield",COVID-19 Genomics UK (COG-UK) Consortium,Thushan de Silva et al
EPI_ISL_457614,"Virology Department, Sheffield Teaching Hospitals NHS Foundation Trust/Department of Infection, Immunity and Cardiovascular Disease, The Medical School, University of Sheffield",COVID-19 Genomics UK (COG-UK) Consortium,Thushan de Silva et al
EPI_ISL_475393,"Virology Department, Sheffield Teaching Hospitals NHS Foundation Trust/Department of Infection, Immunity and Cardiovascular Disease, The Medical School, University of Sheffield",COVID-19 Genomics UK (COG-UK) Consortium,Thushan de Silva et al
EPI_ISL_448860,"Virology Department, Sheffield Teaching Hospitals NHS Foundation Trust/Department of Infection, Immunity and Cardiovascular Disease, The Medical School, University of Sheffield",COVID-19 Genomics UK (COG-UK) Consortium,Thushan de Silva et al
EPI_ISL_475394,"Virology Department, Sheffield Teaching Hospitals NHS Foundation Trust/Department of Infection, Immunity and Cardiovascular Disease, The Medical School, University of Sheffield",COVID-19 Genomics UK (COG-UK) Consortium,Thushan de Silva et al
EPI_ISL_441998,"Virology Department, Sheffield Teaching Hospitals NHS Foundation Trust/Department of Infection, Immunity and Cardiovascular Disease, The Medical School, University of Sheffield",COVID-19 Genomics UK (COG-UK) Consortium,Thushan de Silva et al
EPI_ISL_432828,"Virology Department, Sheffield Teaching Hospitals NHS Foundation Trust / Virology Department, Sheffield Teaching Hospitals NHS Foundation Trust",COVID-19 Genomics UK (COG-UK) Consortium,Thushan de Silva et al
EPI_ISL_441999,"Virology Department, Sheffield Teaching Hospitals NHS Foundation Trust/Department of Infection, Immunity and Cardiovascular Disease, The Medical School, University of Sheffield",COVID-19 Genomics UK (COG-UK) Consortium,Thushan de Silva et al
EPI_ISL_442000,"Virology Department, Sheffield Teaching Hospitals NHS Foundation Trust/Department of Infection, Immunity and Cardiovascular Disease, The Medical School, University of Sheffield",COVID-19 Genomics UK (COG-UK) Consortium,Thushan de Silva et al
EPI_ISL_442001,"Virology Department, Sheffield Teaching Hospitals NHS Foundation Trust/Department of Infection, Immunity and Cardiovascular Disease, The Medical School, University of Sheffield",COVID-19 Genomics UK (COG-UK) Consortium,Thushan de Silva et al
EPI_ISL_479223,"Virology Department, Sheffield Teaching Hospitals NHS Foundation Trust/Department of Infection, Immunity and Cardiovascular Disease, The Medical School, University of Sheffield",COVID-19 Genomics UK (COG-UK) Consortium,Thushan de Silva et al
EPI_ISL_432829,"Virology Department, Sheffield Teaching Hospitals NHS Foundation Trust / Virology Department, Sheffield Teaching Hospitals NHS Foundation Trust",COVID-19 Genomics UK (COG-UK) Consortium,Thushan de Silva et al
EPI_ISL_457615,"Virology Department, Sheffield Teaching Hospitals NHS Foundation Trust/Department of Infection, Immunity and Cardiovascular Disease, The Medical School, University of Sheffield",COVID-19 Genomics UK (COG-UK) Consortium,Thushan de Silva et al
EPI_ISL_462028,"Virology Department, Sheffield Teaching Hospitals NHS Foundation Trust/Department of Infection, Immunity and Cardiovascular Disease, The Medical School, University of Sheffield",COVID-19 Genomics UK (COG-UK) Consortium,Thushan de Silva et al
EPI_ISL_442002,"Virology Department, Sheffield Teaching Hospitals NHS Foundation Trust/Department of Infection, Immunity and Cardiovascular Disease, The Medical School, University of Sheffield",COVID-19 Genomics UK (COG-UK) Consortium,Thushan de Silva et al
EPI_ISL_475395,"Virology Department, Sheffield Teaching Hospitals NHS Foundation Trust/Department of Infection, Immunity and Cardiovascular Disease, The Medical School, University of Sheffield",COVID-19 Genomics UK (COG-UK) Consortium,Thushan de Silva et al
EPI_ISL_432830,"Virology Department, Sheffield Teaching Hospitals NHS Foundation Trust / Virology Department, Sheffield Teaching Hospitals NHS Foundation Trust",COVID-19 Genomics UK (COG-UK) Consortium,Thushan de Silva et al
EPI_ISL_442003,"Virology Department, Sheffield Teaching Hospitals NHS Foundation Trust/Department of Infection, Immunity and Cardiovascular Disease, The Medical School, University of Sheffield",COVID-19 Genomics UK (COG-UK) Consortium,Thushan de Silva et al
EPI_ISL_432831,"Virology Department, Sheffield Teaching Hospitals NHS Foundation Trust / Virology Department, Sheffield Teaching Hospitals NHS Foundation Trust",COVID-19 Genomics UK (COG-UK) Consortium,Thushan de Silva et al
EPI_ISL_442004,"Virology Department, Sheffield Teaching Hospitals NHS Foundation Trust/Department of Infection, Immunity and Cardiovascular Disease, The Medical School, University of Sheffield",COVID-19 Genomics UK (COG-UK) Consortium,Thushan de Silva et al
EPI_ISL_475396,"Virology Department, Sheffield Teaching Hospitals NHS Foundation Trust/Department of Infection, Immunity and Cardiovascular Disease, The Medical School, University of Sheffield",COVID-19 Genomics UK (COG-UK) Consortium,Thushan de Silva et al
EPI_ISL_432832,"Virology Department, Sheffield Teaching Hospitals NHS Foundation Trust / Virology Department, Sheffield Teaching Hospitals NHS Foundation Trust",COVID-19 Genomics UK (COG-UK) Consortium,Thushan de Silva et al
EPI_ISL_442005,"Virology Department, Sheffield Teaching Hospitals NHS Foundation Trust/Department of Infection, Immunity and Cardiovascular Disease, The Medical School, University of Sheffield",COVID-19 Genomics UK (COG-UK) Consortium,Thushan de Silva et al
EPI_ISL_479224,"Virology Department, Sheffield Teaching Hospitals NHS Foundation Trust/Department of Infection, Immunity and Cardiovascular Disease, The Medical School, University of Sheffield",COVID-19 Genomics UK (COG-UK) Consortium,Thushan de Silva et al
EPI_ISL_432834,"Virology Department, Sheffield Teaching Hospitals NHS Foundation Trust / Virology Department, Sheffield Teaching Hospitals NHS Foundation Trust",COVID-19 Genomics UK (COG-UK) Consortium,Thushan de Silva et al
EPI_ISL_457616,"Virology Department, Sheffield Teaching Hospitals NHS Foundation Trust/Department of Infection, Immunity and Cardiovascular Disease, The Medical School, University of Sheffield",COVID-19 Genomics UK (COG-UK) Consortium,Thushan de Silva et al
EPI_ISL_432835,"Virology Department, Sheffield Teaching Hospitals NHS Foundation Trust / Virology Department, Sheffield Teaching Hospitals NHS Foundation Trust",COVID-19 Genomics UK (COG-UK) Consortium,Thushan de Silva et al
EPI_ISL_453721,"Virology Department, Sheffield Teaching Hospitals NHS Foundation Trust/Department of Infection, Immunity and Cardiovascular Disease, The Medical School, University of Sheffield",COVID-19 Genomics UK (COG-UK) Consortium,Thushan de Silva et al
EPI_ISL_432836,"Virology Department, Sheffield Teaching Hospitals NHS Foundation Trust / Virology Department, Sheffield Teaching Hospitals NHS Foundation Trust",COVID-19 Genomics UK (COG-UK) Consortium,Thushan de Silva et al
EPI_ISL_475397,"Virology Department, Sheffield Teaching Hospitals NHS Foundation Trust/Department of Infection, Immunity and Cardiovascular Disease, The Medical School, University of Sheffield",COVID-19 Genomics UK (COG-UK) Consortium,Thushan de Silva et al
EPI_ISL_442006,"Virology Department, Sheffield Teaching Hospitals NHS Foundation Trust/Department of Infection, Immunity and Cardiovascular Disease, The Medical School, University of Sheffield",COVID-19 Genomics UK (COG-UK) Consortium,Thushan de Silva et al
EPI_ISL_462029,"Virology Department, Sheffield Teaching Hospitals NHS Foundation Trust/Department of Infection, Immunity and Cardiovascular Disease, The Medical School, University of Sheffield",COVID-19 Genomics UK (COG-UK) Consortium,Thushan de Silva et al
EPI_ISL_448861,"Virology Department, Sheffield Teaching Hospitals NHS Foundation Trust/Department of Infection, Immunity and Cardiovascular Disease, The Medical School, University of Sheffield",COVID-19 Genomics UK (COG-UK) Consortium,Thushan de Silva et al
EPI_ISL_453722,"Virology Department, Sheffield Teaching Hospitals NHS Foundation Trust/Department of Infection, Immunity and Cardiovascular Disease, The Medical School, University of Sheffield",COVID-19 Genomics UK (COG-UK) Consortium,Thushan de Silva et al
EPI_ISL_432837,"Virology Department, Sheffield Teaching Hospitals NHS Foundation Trust / Virology Department, Sheffield Teaching Hospitals NHS Foundation Trust",COVID-19 Genomics UK (COG-UK) Consortium,Thushan de Silva et al
EPI_ISL_432838,"Virology Department, Sheffield Teaching Hospitals NHS Foundation Trust / Virology Department, Sheffield Teaching Hospitals NHS Foundation Trust",COVID-19 Genomics UK (COG-UK) Consortium,Thushan de Silva et al
EPI_ISL_479225,"Virology Department, Sheffield Teaching Hospitals NHS Foundation Trust/Department of Infection, Immunity and Cardiovascular Disease, The Medical School, University of Sheffield",COVID-19 Genomics UK (COG-UK) Consortium,Thushan de Silva et al
EPI_ISL_432839,"Virology Department, Sheffield Teaching Hospitals NHS Foundation Trust / Virology Department, Sheffield Teaching Hospitals NHS Foundation Trust",COVID-19 Genomics UK (COG-UK) Consortium,Thushan de Silva et al
EPI_ISL_432840,"Virology Department, Sheffield Teaching Hospitals NHS Foundation Trust / Virology Department, Sheffield Teaching Hospitals NHS Foundation Trust",COVID-19 Genomics UK (COG-UK) Consortium,Thushan de Silva et al
EPI_ISL_479226,"Virology Department, Sheffield Teaching Hospitals NHS Foundation Trust/Department of Infection, Immunity and Cardiovascular Disease, The Medical School, University of Sheffield",COVID-19 Genomics UK (COG-UK) Consortium,Thushan de Silva et al
EPI_ISL_457617,"Virology Department, Sheffield Teaching Hospitals NHS Foundation Trust/Department of Infection, Immunity and Cardiovascular Disease, The Medical School, University of Sheffield",COVID-19 Genomics UK (COG-UK) Consortium,Thushan de Silva et al
EPI_ISL_462030,"Virology Department, Sheffield Teaching Hospitals NHS Foundation Trust/Department of Infection, Immunity and Cardiovascular Disease, The Medical School, University of Sheffield",COVID-19 Genomics UK (COG-UK) Consortium,Thushan de Silva et al
EPI_ISL_432841,"Virology Department, Sheffield Teaching Hospitals NHS Foundation Trust / Virology Department, Sheffield Teaching Hospitals NHS Foundation Trust",COVID-19 Genomics UK (COG-UK) Consortium,Thushan de Silva et al
EPI_ISL_475398,"Virology Department, Sheffield Teaching Hospitals NHS Foundation Trust/Department of Infection, Immunity and Cardiovascular Disease, The Medical School, University of Sheffield",COVID-19 Genomics UK (COG-UK) Consortium,Thushan de Silva et al
EPI_ISL_457618,"Virology Department, Sheffield Teaching Hospitals NHS Foundation Trust/Department of Infection, Immunity and Cardiovascular Disease, The Medical School, University of Sheffield",COVID-19 Genomics UK (COG-UK) Consortium,Thushan de Silva et al
EPI_ISL_442007,"Virology Department, Sheffield Teaching Hospitals NHS Foundation Trust/Department of Infection, Immunity and Cardiovascular Disease, The Medical School, University of Sheffield",COVID-19 Genomics UK (COG-UK) Consortium,Thushan de Silva et al
EPI_ISL_479227,"Virology Department, Sheffield Teaching Hospitals NHS Foundation Trust/Department of Infection, Immunity and Cardiovascular Disease, The Medical School, University of Sheffield",COVID-19 Genomics UK (COG-UK) Consortium,Thushan de Silva et al
EPI_ISL_442008,"Virology Department, Sheffield Teaching Hospitals NHS Foundation Trust/Department of Infection, Immunity and Cardiovascular Disease, The Medical School, University of Sheffield",COVID-19 Genomics UK (COG-UK) Consortium,Thushan de Silva et al
EPI_ISL_462031,"Virology Department, Sheffield Teaching Hospitals NHS Foundation Trust/Department of Infection, Immunity and Cardiovascular Disease, The Medical School, University of Sheffield",COVID-19 Genomics UK (COG-UK) Consortium,Thushan de Silva et al
EPI_ISL_432842,"Virology Department, Sheffield Teaching Hospitals NHS Foundation Trust / Virology Department, Sheffield Teaching Hospitals NHS Foundation Trust",COVID-19 Genomics UK (COG-UK) Consortium,Thushan de Silva et al
EPI_ISL_442009,"Virology Department, Sheffield Teaching Hospitals NHS Foundation Trust/Department of Infection, Immunity and Cardiovascular Disease, The Medical School, University of Sheffield",COVID-19 Genomics UK (COG-UK) Consortium,Thushan de Silva et al
EPI_ISL_432843,"Virology Department, Sheffield Teaching Hospitals NHS Foundation Trust / Virology Department, Sheffield Teaching Hospitals NHS Foundation Trust",COVID-19 Genomics UK (COG-UK) Consortium,Thushan de Silva et al
EPI_ISL_442010,"Virology Department, Sheffield Teaching Hospitals NHS Foundation Trust/Department of Infection, Immunity and Cardiovascular Disease, The Medical School, University of Sheffield",COVID-19 Genomics UK (COG-UK) Consortium,Thushan de Silva et al
EPI_ISL_442011,"Virology Department, Sheffield Teaching Hospitals NHS Foundation Trust/Department of Infection, Immunity and Cardiovascular Disease, The Medical School, University of Sheffield",COVID-19 Genomics UK (COG-UK) Consortium,Thushan de Silva et al
EPI_ISL_457619,"Virology Department, Sheffield Teaching Hospitals NHS Foundation Trust/Department of Infection, Immunity and Cardiovascular Disease, The Medical School, University of Sheffield",COVID-19 Genomics UK (COG-UK) Consortium,Thushan de Silva et al
EPI_ISL_432844,"Virology Department, Sheffield Teaching Hospitals NHS Foundation Trust / Virology Department, Sheffield Teaching Hospitals NHS Foundation Trust",COVID-19 Genomics UK (COG-UK) Consortium,Thushan de Silva et al
EPI_ISL_432845,"Virology Department, Sheffield Teaching Hospitals NHS Foundation Trust / Virology Department, Sheffield Teaching Hospitals NHS Foundation Trust",COVID-19 Genomics UK (COG-UK) Consortium,Thushan de Silva et al
EPI_ISL_432846,"Virology Department, Sheffield Teaching Hospitals NHS Foundation Trust / Virology Department, Sheffield Teaching Hospitals NHS Foundation Trust",COVID-19 Genomics UK (COG-UK) Consortium,Thushan de Silva et al
EPI_ISL_432847,"Virology Department, Sheffield Teaching Hospitals NHS Foundation Trust / Virology Department, Sheffield Teaching Hospitals NHS Foundation Trust",COVID-19 Genomics UK (COG-UK) Consortium,Thushan de Silva et al
EPI_ISL_432848,"Virology Department, Sheffield Teaching Hospitals NHS Foundation Trust / Virology Department, Sheffield Teaching Hospitals NHS Foundation Trust",COVID-19 Genomics UK (COG-UK) Consortium,Thushan de Silva et al
EPI_ISL_448862,"Virology Department, Sheffield Teaching Hospitals NHS Foundation Trust/Department of Infection, Immunity and Cardiovascular Disease, The Medical School, University of Sheffield",COVID-19 Genomics UK (COG-UK) Consortium,Thushan de Silva et al
EPI_ISL_432849,"Virology Department, Sheffield Teaching Hospitals NHS Foundation Trust / Virology Department, Sheffield Teaching Hospitals NHS Foundation Trust",COVID-19 Genomics UK (COG-UK) Consortium,Thushan de Silva et al
EPI_ISL_479228,"Virology Department, Sheffield Teaching Hospitals NHS Foundation Trust/Department of Infection, Immunity and Cardiovascular Disease, The Medical School, University of Sheffield",COVID-19 Genomics UK (COG-UK) Consortium,Thushan de Silva et al
EPI_ISL_462032,"Virology Department, Sheffield Teaching Hospitals NHS Foundation Trust/Department of Infection, Immunity and Cardiovascular Disease, The Medical School, University of Sheffield",COVID-19 Genomics UK (COG-UK) Consortium,Thushan de Silva et al
EPI_ISL_462033,"Virology Department, Sheffield Teaching Hospitals NHS Foundation Trust/Department of Infection, Immunity and Cardiovascular Disease, The Medical School, University of Sheffield",COVID-19 Genomics UK (COG-UK) Consortium,Thushan de Silva et al
EPI_ISL_442012,"Virology Department, Sheffield Teaching Hospitals NHS Foundation Trust/Department of Infection, Immunity and Cardiovascular Disease, The Medical School, University of Sheffield",COVID-19 Genomics UK (COG-UK) Consortium,Thushan de Silva et al
EPI_ISL_457620,"Virology Department, Sheffield Teaching Hospitals NHS Foundation Trust/Department of Infection, Immunity and Cardiovascular Disease, The Medical School, University of Sheffield",COVID-19 Genomics UK (COG-UK) Consortium,Thushan de Silva et al
EPI_ISL_432850,"Virology Department, Sheffield Teaching Hospitals NHS Foundation Trust / Virology Department, Sheffield Teaching Hospitals NHS Foundation Trust",COVID-19 Genomics UK (COG-UK) Consortium,Thushan de Silva et al
EPI_ISL_442013,"Virology Department, Sheffield Teaching Hospitals NHS Foundation Trust/Department of Infection, Immunity and Cardiovascular Disease, The Medical School, University of Sheffield",COVID-19 Genomics UK (COG-UK) Consortium,Thushan de Silva et al
EPI_ISL_448863,"Virology Department, Sheffield Teaching Hospitals NHS Foundation Trust/Department of Infection, Immunity and Cardiovascular Disease, The Medical School, University of Sheffield",COVID-19 Genomics UK (COG-UK) Consortium,Thushan de Silva et al
EPI_ISL_432851,"Virology Department, Sheffield Teaching Hospitals NHS Foundation Trust / Virology Department, Sheffield Teaching Hospitals NHS Foundation Trust",COVID-19 Genomics UK (COG-UK) Consortium,Thushan de Silva et al
EPI_ISL_442014,"Virology Department, Sheffield Teaching Hospitals NHS Foundation Trust/Department of Infection, Immunity and Cardiovascular Disease, The Medical School, University of Sheffield",COVID-19 Genomics UK (COG-UK) Consortium,Thushan de Silva et al
EPI_ISL_475399,"Virology Department, Sheffield Teaching Hospitals NHS Foundation Trust/Department of Infection, Immunity and Cardiovascular Disease, The Medical School, University of Sheffield",COVID-19 Genomics UK (COG-UK) Consortium,Thushan de Silva et al
EPI_ISL_475400,"Virology Department, Sheffield Teaching Hospitals NHS Foundation Trust/Department of Infection, Immunity and Cardiovascular Disease, The Medical School, University of Sheffield",COVID-19 Genomics UK (COG-UK) Consortium,Thushan de Silva et al
EPI_ISL_442015,"Virology Department, Sheffield Teaching Hospitals NHS Foundation Trust/Department of Infection, Immunity and Cardiovascular Disease, The Medical School, University of Sheffield",COVID-19 Genomics UK (COG-UK) Consortium,Thushan de Silva et al
EPI_ISL_479229,"Virology Department, Sheffield Teaching Hospitals NHS Foundation Trust/Department of Infection, Immunity and Cardiovascular Disease, The Medical School, University of Sheffield",COVID-19 Genomics UK (COG-UK) Consortium,Thushan de Silva et al
EPI_ISL_442016,"Virology Department, Sheffield Teaching Hospitals NHS Foundation Trust/Department of Infection, Immunity and Cardiovascular Disease, The Medical School, University of Sheffield",COVID-19 Genomics UK (COG-UK) Consortium,Thushan de Silva et al
EPI_ISL_479230,"Virology Department, Sheffield Teaching Hospitals NHS Foundation Trust/Department of Infection, Immunity and Cardiovascular Disease, The Medical School, University of Sheffield",COVID-19 Genomics UK (COG-UK) Consortium,Thushan de Silva et al
EPI_ISL_432852,"Virology Department, Sheffield Teaching Hospitals NHS Foundation Trust / Virology Department, Sheffield Teaching Hospitals NHS Foundation Trust",COVID-19 Genomics UK (COG-UK) Consortium,Thushan de Silva et al
EPI_ISL_475401,"Virology Department, Sheffield Teaching Hospitals NHS Foundation Trust/Department of Infection, Immunity and Cardiovascular Disease, The Medical School, University of Sheffield",COVID-19 Genomics UK (COG-UK) Consortium,Thushan de Silva et al
EPI_ISL_457621,"Virology Department, Sheffield Teaching Hospitals NHS Foundation Trust/Department of Infection, Immunity and Cardiovascular Disease, The Medical School, University of Sheffield",COVID-19 Genomics UK (COG-UK) Consortium,Thushan de Silva et al
EPI_ISL_448864,"Virology Laboratory, Castle Hill Hospital, Hull University Teaching Hospitals NHS Trust/Department of Infection, Immunity and Cardiovascular Disease, The Medical School, University of Sheffield",COVID-19 Genomics UK (COG-UK) Consortium,Thushan de Silva et al
EPI_ISL_457622,"Virology Department, Sheffield Teaching Hospitals NHS Foundation Trust/Department of Infection, Immunity and Cardiovascular Disease, The Medical School, University of Sheffield",COVID-19 Genomics UK (COG-UK) Consortium,Thushan de Silva et al
EPI_ISL_442017,"Virology Department, Sheffield Teaching Hospitals NHS Foundation Trust/Department of Infection, Immunity and Cardiovascular Disease, The Medical School, University of Sheffield",COVID-19 Genomics UK (COG-UK) Consortium,Thushan de Silva et al
EPI_ISL_457623,"Virology Department, Sheffield Teaching Hospitals NHS Foundation Trust/Department of Infection, Immunity and Cardiovascular Disease, The Medical School, University of Sheffield",COVID-19 Genomics UK (COG-UK) Consortium,Thushan de Silva et al
EPI_ISL_432853,"Virology Department, Sheffield Teaching Hospitals NHS Foundation Trust / Virology Department, Sheffield Teaching Hospitals NHS Foundation Trust",COVID-19 Genomics UK (COG-UK) Consortium,Thushan de Silva et al
EPI_ISL_442018,"Virology Department, Sheffield Teaching Hospitals NHS Foundation Trust/Department of Infection, Immunity and Cardiovascular Disease, The Medical School, University of Sheffield",COVID-19 Genomics UK (COG-UK) Consortium,Thushan de Silva et al
EPI_ISL_442019,"Virology Department, Sheffield Teaching Hospitals NHS Foundation Trust/Department of Infection, Immunity and Cardiovascular Disease, The Medical School, University of Sheffield",COVID-19 Genomics UK (COG-UK) Consortium,Thushan de Silva et al
EPI_ISL_432854,"Virology Department, Sheffield Teaching Hospitals NHS Foundation Trust / Virology Department, Sheffield Teaching Hospitals NHS Foundation Trust",COVID-19 Genomics UK (COG-UK) Consortium,Thushan de Silva et al
EPI_ISL_453723,"Virology Department, Sheffield Teaching Hospitals NHS Foundation Trust/Department of Infection, Immunity and Cardiovascular Disease, The Medical School, University of Sheffield",COVID-19 Genomics UK (COG-UK) Consortium,Thushan de Silva et al
EPI_ISL_475402,"Virology Department, Sheffield Teaching Hospitals NHS Foundation Trust/Department of Infection, Immunity and Cardiovascular Disease, The Medical School, University of Sheffield",COVID-19 Genomics UK (COG-UK) Consortium,Thushan de Silva et al
EPI_ISL_475403,"Virology Department, Sheffield Teaching Hospitals NHS Foundation Trust/Department of Infection, Immunity and Cardiovascular Disease, The Medical School, University of Sheffield",COVID-19 Genomics UK (COG-UK) Consortium,Thushan de Silva et al
EPI_ISL_442020,"Virology Department, Sheffield Teaching Hospitals NHS Foundation Trust/Department of Infection, Immunity and Cardiovascular Disease, The Medical School, University of Sheffield",COVID-19 Genomics UK (COG-UK) Consortium,Thushan de Silva et al
EPI_ISL_475404,"Virology Department, Sheffield Teaching Hospitals NHS Foundation Trust/Department of Infection, Immunity and Cardiovascular Disease, The Medical School, University of Sheffield",COVID-19 Genomics UK (COG-UK) Consortium,Thushan de Silva et al
EPI_ISL_453724,"Virology Department, Sheffield Teaching Hospitals NHS Foundation Trust/Department of Infection, Immunity and Cardiovascular Disease, The Medical School, University of Sheffield",COVID-19 Genomics UK (COG-UK) Consortium,Thushan de Silva et al
EPI_ISL_457624,"Virology Department, Sheffield Teaching Hospitals NHS Foundation Trust/Department of Infection, Immunity and Cardiovascular Disease, The Medical School, University of Sheffield",COVID-19 Genomics UK (COG-UK) Consortium,Thushan de Silva et al
EPI_ISL_442021,"Virology Department, Sheffield Teaching Hospitals NHS Foundation Trust/Department of Infection, Immunity and Cardiovascular Disease, The Medical School, University of Sheffield",COVID-19 Genomics UK (COG-UK) Consortium,Thushan de Silva et al
EPI_ISL_432855,"Virology Department, Sheffield Teaching Hospitals NHS Foundation Trust / Virology Department, Sheffield Teaching Hospitals NHS Foundation Trust",COVID-19 Genomics UK (COG-UK) Consortium,Thushan de Silva et al
EPI_ISL_462034,"Virology Department, Sheffield Teaching Hospitals NHS Foundation Trust/Department of Infection, Immunity and Cardiovascular Disease, The Medical School, University of Sheffield",COVID-19 Genomics UK (COG-UK) Consortium,Thushan de Silva et al
EPI_ISL_462035,"Virology Department, Sheffield Teaching Hospitals NHS Foundation Trust/Department of Infection, Immunity and Cardiovascular Disease, The Medical School, University of Sheffield",COVID-19 Genomics UK (COG-UK) Consortium,Thushan de Silva et al
EPI_ISL_432856,"Virology Department, Sheffield Teaching Hospitals NHS Foundation Trust / Virology Department, Sheffield Teaching Hospitals NHS Foundation Trust",COVID-19 Genomics UK (COG-UK) Consortium,Thushan de Silva et al
EPI_ISL_442022,"Virology Department, Sheffield Teaching Hospitals NHS Foundation Trust/Department of Infection, Immunity and Cardiovascular Disease, The Medical School, University of Sheffield",COVID-19 Genomics UK (COG-UK) Consortium,Thushan de Silva et al
EPI_ISL_453725,"Virology Department, Sheffield Teaching Hospitals NHS Foundation Trust/Department of Infection, Immunity and Cardiovascular Disease, The Medical School, University of Sheffield",COVID-19 Genomics UK (COG-UK) Consortium,Thushan de Silva et al
EPI_ISL_442023,"Virology Department, Sheffield Teaching Hospitals NHS Foundation Trust/Department of Infection, Immunity and Cardiovascular Disease, The Medical School, University of Sheffield",COVID-19 Genomics UK (COG-UK) Consortium,Thushan de Silva et al
EPI_ISL_457625,"Virology Department, Sheffield Teaching Hospitals NHS Foundation Trust/Department of Infection, Immunity and Cardiovascular Disease, The Medical School, University of Sheffield",COVID-19 Genomics UK (COG-UK) Consortium,Thushan de Silva et al
EPI_ISL_432857,"Virology Department, Sheffield Teaching Hospitals NHS Foundation Trust / Virology Department, Sheffield Teaching Hospitals NHS Foundation Trust",COVID-19 Genomics UK (COG-UK) Consortium,Thushan de Silva et al
EPI_ISL_453726,"Virology Department, Sheffield Teaching Hospitals NHS Foundation Trust/Department of Infection, Immunity and Cardiovascular Disease, The Medical School, University of Sheffield",COVID-19 Genomics UK (COG-UK) Consortium,Thushan de Silva et al
EPI_ISL_442024,"Virology Department, Sheffield Teaching Hospitals NHS Foundation Trust/Department of Infection, Immunity and Cardiovascular Disease, The Medical School, University of Sheffield",COVID-19 Genomics UK (COG-UK) Consortium,Thushan de Silva et al
EPI_ISL_432858,"Virology Department, Sheffield Teaching Hospitals NHS Foundation Trust / Virology Department, Sheffield Teaching Hospitals NHS Foundation Trust",COVID-19 Genomics UK (COG-UK) Consortium,Thushan de Silva et al
EPI_ISL_432859,"Virology Department, Sheffield Teaching Hospitals NHS Foundation Trust / Virology Department, Sheffield Teaching Hospitals NHS Foundation Trust",COVID-19 Genomics UK (COG-UK) Consortium,Thushan de Silva et al
EPI_ISL_453727,"Virology Department, Sheffield Teaching Hospitals NHS Foundation Trust/Department of Infection, Immunity and Cardiovascular Disease, The Medical School, University of Sheffield",COVID-19 Genomics UK (COG-UK) Consortium,Thushan de Silva et al
EPI_ISL_448865,"Virology Department, Sheffield Teaching Hospitals NHS Foundation Trust/Department of Infection, Immunity and Cardiovascular Disease, The Medical School, University of Sheffield",COVID-19 Genomics UK (COG-UK) Consortium,Thushan de Silva et al
EPI_ISL_432860,"Virology Department, Sheffield Teaching Hospitals NHS Foundation Trust / Virology Department, Sheffield Teaching Hospitals NHS Foundation Trust",COVID-19 Genomics UK (COG-UK) Consortium,Thushan de Silva et al
EPI_ISL_453728,"Virology Department, Sheffield Teaching Hospitals NHS Foundation Trust/Department of Infection, Immunity and Cardiovascular Disease, The Medical School, University of Sheffield",COVID-19 Genomics UK (COG-UK) Consortium,Thushan de Silva et al
EPI_ISL_475405,"Virology Department, Sheffield Teaching Hospitals NHS Foundation Trust/Department of Infection, Immunity and Cardiovascular Disease, The Medical School, University of Sheffield",COVID-19 Genomics UK (COG-UK) Consortium,Thushan de Silva et al
EPI_ISL_479231,"Virology Department, Sheffield Teaching Hospitals NHS Foundation Trust/Department of Infection, Immunity and Cardiovascular Disease, The Medical School, University of Sheffield",COVID-19 Genomics UK (COG-UK) Consortium,Thushan de Silva et al
EPI_ISL_448866,"Virology Laboratory, Castle Hill Hospital, Hull University Teaching Hospitals NHS Trust/Department of Infection, Immunity and Cardiovascular Disease, The Medical School, University of Sheffield",COVID-19 Genomics UK (COG-UK) Consortium,Thushan de Silva et al
EPI_ISL_475406,"Virology Department, Sheffield Teaching Hospitals NHS Foundation Trust/Department of Infection, Immunity and Cardiovascular Disease, The Medical School, University of Sheffield",COVID-19 Genomics UK (COG-UK) Consortium,Thushan de Silva et al
EPI_ISL_448867,"Virology Department, Sheffield Teaching Hospitals NHS Foundation Trust/Department of Infection, Immunity and Cardiovascular Disease, The Medical School, University of Sheffield",COVID-19 Genomics UK (COG-UK) Consortium,Thushan de Silva et al
EPI_ISL_442025,"Virology Department, Sheffield Teaching Hospitals NHS Foundation Trust/Department of Infection, Immunity and Cardiovascular Disease, The Medical School, University of Sheffield",COVID-19 Genomics UK (COG-UK) Consortium,Thushan de Silva et al
EPI_ISL_442026,"Virology Department, Sheffield Teaching Hospitals NHS Foundation Trust/Department of Infection, Immunity and Cardiovascular Disease, The Medical School, University of Sheffield",COVID-19 Genomics UK (COG-UK) Consortium,Thushan de Silva et al
EPI_ISL_442027,"Virology Department, Sheffield Teaching Hospitals NHS Foundation Trust/Department of Infection, Immunity and Cardiovascular Disease, The Medical School, University of Sheffield",COVID-19 Genomics UK (COG-UK) Consortium,Thushan de Silva et al
EPI_ISL_432861,"Virology Department, Sheffield Teaching Hospitals NHS Foundation Trust / Virology Department, Sheffield Teaching Hospitals NHS Foundation Trust",COVID-19 Genomics UK (COG-UK) Consortium,Thushan de Silva et al
EPI_ISL_432862,"Virology Department, Sheffield Teaching Hospitals NHS Foundation Trust / Virology Department, Sheffield Teaching Hospitals NHS Foundation Trust",COVID-19 Genomics UK (COG-UK) Consortium,Thushan de Silva et al
EPI_ISL_448868,"Virology Department, Sheffield Teaching Hospitals NHS Foundation Trust/Department of Infection, Immunity and Cardiovascular Disease, The Medical School, University of Sheffield",COVID-19 Genomics UK (COG-UK) Consortium,Thushan de Silva et al
EPI_ISL_432863,"Virology Department, Sheffield Teaching Hospitals NHS Foundation Trust / Virology Department, Sheffield Teaching Hospitals NHS Foundation Trust",COVID-19 Genomics UK (COG-UK) Consortium,Thushan de Silva et al
EPI_ISL_432864,"Virology Department, Sheffield Teaching Hospitals NHS Foundation Trust / Virology Department, Sheffield Teaching Hospitals NHS Foundation Trust",COVID-19 Genomics UK (COG-UK) Consortium,Thushan de Silva et al
EPI_ISL_462036,"Virology Department, Sheffield Teaching Hospitals NHS Foundation Trust/Department of Infection, Immunity and Cardiovascular Disease, The Medical School, University of Sheffield",COVID-19 Genomics UK (COG-UK) Consortium,Thushan de Silva et al
EPI_ISL_432865,"Virology Department, Sheffield Teaching Hospitals NHS Foundation Trust / Virology Department, Sheffield Teaching Hospitals NHS Foundation Trust",COVID-19 Genomics UK (COG-UK) Consortium,Thushan de Silva et al
EPI_ISL_442028,"Virology Department, Sheffield Teaching Hospitals NHS Foundation Trust/Department of Infection, Immunity and Cardiovascular Disease, The Medical School, University of Sheffield",COVID-19 Genomics UK (COG-UK) Consortium,Thushan de Silva et al
EPI_ISL_442029,"Virology Department, Sheffield Teaching Hospitals NHS Foundation Trust/Department of Infection, Immunity and Cardiovascular Disease, The Medical School, University of Sheffield",COVID-19 Genomics UK (COG-UK) Consortium,Thushan de Silva et al
EPI_ISL_457626,"Virology Department, Sheffield Teaching Hospitals NHS Foundation Trust/Department of Infection, Immunity and Cardiovascular Disease, The Medical School, University of Sheffield",COVID-19 Genomics UK (COG-UK) Consortium,Thushan de Silva et al
EPI_ISL_442030,"Virology Department, Sheffield Teaching Hospitals NHS Foundation Trust/Department of Infection, Immunity and Cardiovascular Disease, The Medical School, University of Sheffield",COVID-19 Genomics UK (COG-UK) Consortium,Thushan de Silva et al
EPI_ISL_457627,"Virology Department, Sheffield Teaching Hospitals NHS Foundation Trust/Department of Infection, Immunity and Cardiovascular Disease, The Medical School, University of Sheffield",COVID-19 Genomics UK (COG-UK) Consortium,Thushan de Silva et al
EPI_ISL_432866,"Virology Department, Sheffield Teaching Hospitals NHS Foundation Trust / Virology Department, Sheffield Teaching Hospitals NHS Foundation Trust",COVID-19 Genomics UK (COG-UK) Consortium,Thushan de Silva et al
EPI_ISL_432867,"Virology Department, Sheffield Teaching Hospitals NHS Foundation Trust / Virology Department, Sheffield Teaching Hospitals NHS Foundation Trust",COVID-19 Genomics UK (COG-UK) Consortium,Thushan de Silva et al
EPI_ISL_457628,"Virology Department, Sheffield Teaching Hospitals NHS Foundation Trust/Department of Infection, Immunity and Cardiovascular Disease, The Medical School, University of Sheffield",COVID-19 Genomics UK (COG-UK) Consortium,Thushan de Silva et al
EPI_ISL_479232,"Virology Department, Sheffield Teaching Hospitals NHS Foundation Trust/Department of Infection, Immunity and Cardiovascular Disease, The Medical School, University of Sheffield",COVID-19 Genomics UK (COG-UK) Consortium,Thushan de Silva et al
EPI_ISL_432451,"Virology Department, Sheffield Teaching Hospitals NHS Foundation Trust / Virology Department, Sheffield Teaching Hospitals NHS Foundation Trust",COVID-19 Genomics UK (COG-UK) Consortium,Thushan de Silva et al
EPI_ISL_442031,"Virology Department, Sheffield Teaching Hospitals NHS Foundation Trust/Department of Infection, Immunity and Cardiovascular Disease, The Medical School, University of Sheffield",COVID-19 Genomics UK (COG-UK) Consortium,Thushan de Silva et al
EPI_ISL_432452,"Virology Department, Sheffield Teaching Hospitals NHS Foundation Trust / Virology Department, Sheffield Teaching Hospitals NHS Foundation Trust",COVID-19 Genomics UK (COG-UK) Consortium,Thushan de Silva et al
EPI_ISL_475407,"Virology Department, Sheffield Teaching Hospitals NHS Foundation Trust/Department of Infection, Immunity and Cardiovascular Disease, The Medical School, University of Sheffield",COVID-19 Genomics UK (COG-UK) Consortium,Thushan de Silva et al
EPI_ISL_475408,"Virology Department, Sheffield Teaching Hospitals NHS Foundation Trust/Department of Infection, Immunity and Cardiovascular Disease, The Medical School, University of Sheffield",COVID-19 Genomics UK (COG-UK) Consortium,Thushan de Silva et al
EPI_ISL_475409,"Virology Department, Sheffield Teaching Hospitals NHS Foundation Trust/Department of Infection, Immunity and Cardiovascular Disease, The Medical School, University of Sheffield",COVID-19 Genomics UK (COG-UK) Consortium,Thushan de Silva et al
EPI_ISL_457629,"Virology Department, Sheffield Teaching Hospitals NHS Foundation Trust/Department of Infection, Immunity and Cardiovascular Disease, The Medical School, University of Sheffield",COVID-19 Genomics UK (COG-UK) Consortium,Thushan de Silva et al
EPI_ISL_457630,"Virology Department, Sheffield Teaching Hospitals NHS Foundation Trust/Department of Infection, Immunity and Cardiovascular Disease, The Medical School, University of Sheffield",COVID-19 Genomics UK (COG-UK) Consortium,Thushan de Silva et al
EPI_ISL_442032,"Virology Department, Sheffield Teaching Hospitals NHS Foundation Trust/Department of Infection, Immunity and Cardiovascular Disease, The Medical School, University of Sheffield",COVID-19 Genomics UK (COG-UK) Consortium,Thushan de Silva et al
EPI_ISL_432453,"Virology Department, Sheffield Teaching Hospitals NHS Foundation Trust / Virology Department, Sheffield Teaching Hospitals NHS Foundation Trust",COVID-19 Genomics UK (COG-UK) Consortium,Thushan de Silva et al
EPI_ISL_457631,"Virology Department, Sheffield Teaching Hospitals NHS Foundation Trust/Department of Infection, Immunity and Cardiovascular Disease, The Medical School, University of Sheffield",COVID-19 Genomics UK (COG-UK) Consortium,Thushan de Silva et al
EPI_ISL_457632,"Virology Department, Sheffield Teaching Hospitals NHS Foundation Trust/Department of Infection, Immunity and Cardiovascular Disease, The Medical School, University of Sheffield",COVID-19 Genomics UK (COG-UK) Consortium,Thushan de Silva et al
EPI_ISL_453729,"Virology Department, Sheffield Teaching Hospitals NHS Foundation Trust/Department of Infection, Immunity and Cardiovascular Disease, The Medical School, University of Sheffield",COVID-19 Genomics UK (COG-UK) Consortium,Thushan de Silva et al
EPI_ISL_475410,"Virology Department, Sheffield Teaching Hospitals NHS Foundation Trust/Department of Infection, Immunity and Cardiovascular Disease, The Medical School, University of Sheffield",COVID-19 Genomics UK (COG-UK) Consortium,Thushan de Silva et al
EPI_ISL_453730,"Virology Department, Sheffield Teaching Hospitals NHS Foundation Trust/Department of Infection, Immunity and Cardiovascular Disease, The Medical School, University of Sheffield",COVID-19 Genomics UK (COG-UK) Consortium,Thushan de Silva et al
EPI_ISL_453731,"Virology Department, Sheffield Teaching Hospitals NHS Foundation Trust/Department of Infection, Immunity and Cardiovascular Disease, The Medical School, University of Sheffield",COVID-19 Genomics UK (COG-UK) Consortium,Thushan de Silva et al
EPI_ISL_432454,"Virology Department, Sheffield Teaching Hospitals NHS Foundation Trust / Virology Department, Sheffield Teaching Hospitals NHS Foundation Trust",COVID-19 Genomics UK (COG-UK) Consortium,Thushan de Silva et al
EPI_ISL_475411,"Virology Department, Sheffield Teaching Hospitals NHS Foundation Trust/Department of Infection, Immunity and Cardiovascular Disease, The Medical School, University of Sheffield",COVID-19 Genomics UK (COG-UK) Consortium,Thushan de Silva et al
EPI_ISL_442033,"Virology Department, Sheffield Teaching Hospitals NHS Foundation Trust/Department of Infection, Immunity and Cardiovascular Disease, The Medical School, University of Sheffield",COVID-19 Genomics UK (COG-UK) Consortium,Thushan de Silva et al
EPI_ISL_442034,"Virology Department, Sheffield Teaching Hospitals NHS Foundation Trust/Department of Infection, Immunity and Cardiovascular Disease, The Medical School, University of Sheffield",COVID-19 Genomics UK (COG-UK) Consortium,Thushan de Silva et al
EPI_ISL_457633,"Virology Department, Sheffield Teaching Hospitals NHS Foundation Trust/Department of Infection, Immunity and Cardiovascular Disease, The Medical School, University of Sheffield",COVID-19 Genomics UK (COG-UK) Consortium,Thushan de Silva et al
EPI_ISL_432455,"Virology Department, Sheffield Teaching Hospitals NHS Foundation Trust / Virology Department, Sheffield Teaching Hospitals NHS Foundation Trust",COVID-19 Genomics UK (COG-UK) Consortium,Thushan de Silva et al
EPI_ISL_432456,"Virology Department, Sheffield Teaching Hospitals NHS Foundation Trust / Virology Department, Sheffield Teaching Hospitals NHS Foundation Trust",COVID-19 Genomics UK (COG-UK) Consortium,Thushan de Silva et al
EPI_ISL_432457,"Virology Department, Sheffield Teaching Hospitals NHS Foundation Trust / Virology Department, Sheffield Teaching Hospitals NHS Foundation Trust",COVID-19 Genomics UK (COG-UK) Consortium,Thushan de Silva et al
EPI_ISL_432458,"Virology Department, Sheffield Teaching Hospitals NHS Foundation Trust / Virology Department, Sheffield Teaching Hospitals NHS Foundation Trust",COVID-19 Genomics UK (COG-UK) Consortium,Thushan de Silva et al
EPI_ISL_453732,"Virology Department, Sheffield Teaching Hospitals NHS Foundation Trust/Department of Infection, Immunity and Cardiovascular Disease, The Medical School, University of Sheffield",COVID-19 Genomics UK (COG-UK) Consortium,Thushan de Silva et al
EPI_ISL_442035,"Virology Department, Sheffield Teaching Hospitals NHS Foundation Trust/Department of Infection, Immunity and Cardiovascular Disease, The Medical School, University of Sheffield",COVID-19 Genomics UK (COG-UK) Consortium,Thushan de Silva et al
EPI_ISL_442036,"Virology Department, Sheffield Teaching Hospitals NHS Foundation Trust/Department of Infection, Immunity and Cardiovascular Disease, The Medical School, University of Sheffield",COVID-19 Genomics UK (COG-UK) Consortium,Thushan de Silva et al
EPI_ISL_432459,"Virology Department, Sheffield Teaching Hospitals NHS Foundation Trust / Virology Department, Sheffield Teaching Hospitals NHS Foundation Trust",COVID-19 Genomics UK (COG-UK) Consortium,Thushan de Silva et al
EPI_ISL_453733,"Virology Department, Sheffield Teaching Hospitals NHS Foundation Trust/Department of Infection, Immunity and Cardiovascular Disease, The Medical School, University of Sheffield",COVID-19 Genomics UK (COG-UK) Consortium,Thushan de Silva et al
EPI_ISL_432460,"Virology Department, Sheffield Teaching Hospitals NHS Foundation Trust / Virology Department, Sheffield Teaching Hospitals NHS Foundation Trust",COVID-19 Genomics UK (COG-UK) Consortium,Thushan de Silva et al
EPI_ISL_475412,"Virology Department, Sheffield Teaching Hospitals NHS Foundation Trust/Department of Infection, Immunity and Cardiovascular Disease, The Medical School, University of Sheffield",COVID-19 Genomics UK (COG-UK) Consortium,Thushan de Silva et al
EPI_ISL_448869,"Virology Department, Sheffield Teaching Hospitals NHS Foundation Trust/Department of Infection, Immunity and Cardiovascular Disease, The Medical School, University of Sheffield",COVID-19 Genomics UK (COG-UK) Consortium,Thushan de Silva et al
EPI_ISL_432461,"Virology Department, Sheffield Teaching Hospitals NHS Foundation Trust / Virology Department, Sheffield Teaching Hospitals NHS Foundation Trust",COVID-19 Genomics UK (COG-UK) Consortium,Thushan de Silva et al
EPI_ISL_432462,"Virology Department, Sheffield Teaching Hospitals NHS Foundation Trust / Virology Department, Sheffield Teaching Hospitals NHS Foundation Trust",COVID-19 Genomics UK (COG-UK) Consortium,Thushan de Silva et al
EPI_ISL_475413,"Virology Department, Sheffield Teaching Hospitals NHS Foundation Trust/Department of Infection, Immunity and Cardiovascular Disease, The Medical School, University of Sheffield",COVID-19 Genomics UK (COG-UK) Consortium,Thushan de Silva et al
EPI_ISL_475414,"Virology Department, Sheffield Teaching Hospitals NHS Foundation Trust/Department of Infection, Immunity and Cardiovascular Disease, The Medical School, University of Sheffield",COVID-19 Genomics UK (COG-UK) Consortium,Thushan de Silva et al
EPI_ISL_442037,"Virology Department, Sheffield Teaching Hospitals NHS Foundation Trust/Department of Infection, Immunity and Cardiovascular Disease, The Medical School, University of Sheffield",COVID-19 Genomics UK (COG-UK) Consortium,Thushan de Silva et al
EPI_ISL_475415,"Virology Department, Sheffield Teaching Hospitals NHS Foundation Trust/Department of Infection, Immunity and Cardiovascular Disease, The Medical School, University of Sheffield",COVID-19 Genomics UK (COG-UK) Consortium,Thushan de Silva et al
EPI_ISL_479234,"Virology Department, Sheffield Teaching Hospitals NHS Foundation Trust/Department of Infection, Immunity and Cardiovascular Disease, The Medical School, University of Sheffield",COVID-19 Genomics UK (COG-UK) Consortium,Thushan de Silva et al
EPI_ISL_442038,"Virology Department, Sheffield Teaching Hospitals NHS Foundation Trust/Department of Infection, Immunity and Cardiovascular Disease, The Medical School, University of Sheffield",COVID-19 Genomics UK (COG-UK) Consortium,Thushan de Silva et al
EPI_ISL_432463,"Virology Department, Sheffield Teaching Hospitals NHS Foundation Trust / Virology Department, Sheffield Teaching Hospitals NHS Foundation Trust",COVID-19 Genomics UK (COG-UK) Consortium,Thushan de Silva et al
EPI_ISL_462037,"Virology Department, Sheffield Teaching Hospitals NHS Foundation Trust/Department of Infection, Immunity and Cardiovascular Disease, The Medical School, University of Sheffield",COVID-19 Genomics UK (COG-UK) Consortium,Thushan de Silva et al
EPI_ISL_442039,"Virology Department, Sheffield Teaching Hospitals NHS Foundation Trust/Department of Infection, Immunity and Cardiovascular Disease, The Medical School, University of Sheffield",COVID-19 Genomics UK (COG-UK) Consortium,Thushan de Silva et al
EPI_ISL_442040,"Virology Department, Sheffield Teaching Hospitals NHS Foundation Trust/Department of Infection, Immunity and Cardiovascular Disease, The Medical School, University of Sheffield",COVID-19 Genomics UK (COG-UK) Consortium,Thushan de Silva et al
EPI_ISL_475416,"Virology Department, Sheffield Teaching Hospitals NHS Foundation Trust/Department of Infection, Immunity and Cardiovascular Disease, The Medical School, University of Sheffield",COVID-19 Genomics UK (COG-UK) Consortium,Thushan de Silva et al
EPI_ISL_432464,"Virology Department, Sheffield Teaching Hospitals NHS Foundation Trust / Virology Department, Sheffield Teaching Hospitals NHS Foundation Trust",COVID-19 Genomics UK (COG-UK) Consortium,Thushan de Silva et al
EPI_ISL_448870,"Virology Department, Sheffield Teaching Hospitals NHS Foundation Trust/Department of Infection, Immunity and Cardiovascular Disease, The Medical School, University of Sheffield",COVID-19 Genomics UK (COG-UK) Consortium,Thushan de Silva et al
EPI_ISL_432465,"Virology Department, Sheffield Teaching Hospitals NHS Foundation Trust / Virology Department, Sheffield Teaching Hospitals NHS Foundation Trust",COVID-19 Genomics UK (COG-UK) Consortium,Thushan de Silva et al
EPI_ISL_432466,"Virology Department, Sheffield Teaching Hospitals NHS Foundation Trust / Virology Department, Sheffield Teaching Hospitals NHS Foundation Trust",COVID-19 Genomics UK (COG-UK) Consortium,Thushan de Silva et al
EPI_ISL_432467,"Virology Department, Sheffield Teaching Hospitals NHS Foundation Trust / Virology Department, Sheffield Teaching Hospitals NHS Foundation Trust",COVID-19 Genomics UK (COG-UK) Consortium,Thushan de Silva et al
EPI_ISL_475417,"Virology Department, Sheffield Teaching Hospitals NHS Foundation Trust/Department of Infection, Immunity and Cardiovascular Disease, The Medical School, University of Sheffield",COVID-19 Genomics UK (COG-UK) Consortium,Thushan de Silva et al
EPI_ISL_442041,"Virology Department, Sheffield Teaching Hospitals NHS Foundation Trust/Department of Infection, Immunity and Cardiovascular Disease, The Medical School, University of Sheffield",COVID-19 Genomics UK (COG-UK) Consortium,Thushan de Silva et al
EPI_ISL_475418,"Virology Department, Sheffield Teaching Hospitals NHS Foundation Trust/Department of Infection, Immunity and Cardiovascular Disease, The Medical School, University of Sheffield",COVID-19 Genomics UK (COG-UK) Consortium,Thushan de Silva et al
EPI_ISL_432468,"Virology Department, Sheffield Teaching Hospitals NHS Foundation Trust / Virology Department, Sheffield Teaching Hospitals NHS Foundation Trust",COVID-19 Genomics UK (COG-UK) Consortium,Thushan de Silva et al
EPI_ISL_462038,"Virology Department, Sheffield Teaching Hospitals NHS Foundation Trust/Department of Infection, Immunity and Cardiovascular Disease, The Medical School, University of Sheffield",COVID-19 Genomics UK (COG-UK) Consortium,Thushan de Silva et al
EPI_ISL_457634,"Virology Department, Sheffield Teaching Hospitals NHS Foundation Trust/Department of Infection, Immunity and Cardiovascular Disease, The Medical School, University of Sheffield",COVID-19 Genomics UK (COG-UK) Consortium,Thushan de Silva et al
EPI_ISL_475419,"Virology Department, Sheffield Teaching Hospitals NHS Foundation Trust/Department of Infection, Immunity and Cardiovascular Disease, The Medical School, University of Sheffield",COVID-19 Genomics UK (COG-UK) Consortium,Thushan de Silva et al
EPI_ISL_442042,"Virology Department, Sheffield Teaching Hospitals NHS Foundation Trust/Department of Infection, Immunity and Cardiovascular Disease, The Medical School, University of Sheffield",COVID-19 Genomics UK (COG-UK) Consortium,Thushan de Silva et al
EPI_ISL_475420,"Virology Department, Sheffield Teaching Hospitals NHS Foundation Trust/Department of Infection, Immunity and Cardiovascular Disease, The Medical School, University of Sheffield",COVID-19 Genomics UK (COG-UK) Consortium,Thushan de Silva et al
EPI_ISL_475421,"Virology Department, Sheffield Teaching Hospitals NHS Foundation Trust/Department of Infection, Immunity and Cardiovascular Disease, The Medical School, University of Sheffield",COVID-19 Genomics UK (COG-UK) Consortium,Thushan de Silva et al
EPI_ISL_457635,"Virology Department, Sheffield Teaching Hospitals NHS Foundation Trust/Department of Infection, Immunity and Cardiovascular Disease, The Medical School, University of Sheffield",COVID-19 Genomics UK (COG-UK) Consortium,Thushan de Silva et al
EPI_ISL_432469,"Virology Department, Sheffield Teaching Hospitals NHS Foundation Trust / Virology Department, Sheffield Teaching Hospitals NHS Foundation Trust",COVID-19 Genomics UK (COG-UK) Consortium,Thushan de Silva et al
EPI_ISL_432470,"Virology Department, Sheffield Teaching Hospitals NHS Foundation Trust / Virology Department, Sheffield Teaching Hospitals NHS Foundation Trust",COVID-19 Genomics UK (COG-UK) Consortium,Thushan de Silva et al
EPI_ISL_457636,"Virology Department, Sheffield Teaching Hospitals NHS Foundation Trust/Department of Infection, Immunity and Cardiovascular Disease, The Medical School, University of Sheffield",COVID-19 Genomics UK (COG-UK) Consortium,Thushan de Silva et al
EPI_ISL_479235,"Virology Department, Sheffield Teaching Hospitals NHS Foundation Trust/Department of Infection, Immunity and Cardiovascular Disease, The Medical School, University of Sheffield",COVID-19 Genomics UK (COG-UK) Consortium,Thushan de Silva et al
EPI_ISL_462039,"Virology Department, Sheffield Teaching Hospitals NHS Foundation Trust/Department of Infection, Immunity and Cardiovascular Disease, The Medical School, University of Sheffield",COVID-19 Genomics UK (COG-UK) Consortium,Thushan de Silva et al
EPI_ISL_448871,"Virology Department, Sheffield Teaching Hospitals NHS Foundation Trust/Department of Infection, Immunity and Cardiovascular Disease, The Medical School, University of Sheffield",COVID-19 Genomics UK (COG-UK) Consortium,Thushan de Silva et al
EPI_ISL_475422,"Virology Department, Sheffield Teaching Hospitals NHS Foundation Trust/Department of Infection, Immunity and Cardiovascular Disease, The Medical School, University of Sheffield",COVID-19 Genomics UK (COG-UK) Consortium,Thushan de Silva et al
EPI_ISL_432471,"Virology Department, Sheffield Teaching Hospitals NHS Foundation Trust / Virology Department, Sheffield Teaching Hospitals NHS Foundation Trust",COVID-19 Genomics UK (COG-UK) Consortium,Thushan de Silva et al
EPI_ISL_462041,"Virology Department, Sheffield Teaching Hospitals NHS Foundation Trust/Department of Infection, Immunity and Cardiovascular Disease, The Medical School, University of Sheffield",COVID-19 Genomics UK (COG-UK) Consortium,Thushan de Silva et al
EPI_ISL_479236,"Virology Department, Sheffield Teaching Hospitals NHS Foundation Trust/Department of Infection, Immunity and Cardiovascular Disease, The Medical School, University of Sheffield",COVID-19 Genomics UK (COG-UK) Consortium,Thushan de Silva et al
EPI_ISL_442043,"Virology Department, Sheffield Teaching Hospitals NHS Foundation Trust/Department of Infection, Immunity and Cardiovascular Disease, The Medical School, University of Sheffield",COVID-19 Genomics UK (COG-UK) Consortium,Thushan de Silva et al
EPI_ISL_442344,"Virology Department, Sheffield Teaching Hospitals NHS Foundation Trust/Department of Infection, Immunity and Cardiovascular Disease, The Medical School, University of Sheffield",COVID-19 Genomics UK (COG-UK) Consortium,Thushan de Silva et al
EPI_ISL_475423,"Virology Department, Sheffield Teaching Hospitals NHS Foundation Trust/Department of Infection, Immunity and Cardiovascular Disease, The Medical School, University of Sheffield",COVID-19 Genomics UK (COG-UK) Consortium,Thushan de Silva et al
EPI_ISL_475424,"Virology Department, Sheffield Teaching Hospitals NHS Foundation Trust/Department of Infection, Immunity and Cardiovascular Disease, The Medical School, University of Sheffield",COVID-19 Genomics UK (COG-UK) Consortium,Thushan de Silva et al
EPI_ISL_462042,"Virology Department, Sheffield Teaching Hospitals NHS Foundation Trust/Department of Infection, Immunity and Cardiovascular Disease, The Medical School, University of Sheffield",COVID-19 Genomics UK (COG-UK) Consortium,Thushan de Silva et al
EPI_ISL_457637,"Virology Department, Sheffield Teaching Hospitals NHS Foundation Trust/Department of Infection, Immunity and Cardiovascular Disease, The Medical School, University of Sheffield",COVID-19 Genomics UK (COG-UK) Consortium,Thushan de Silva et al
EPI_ISL_475425,"Virology Department, Sheffield Teaching Hospitals NHS Foundation Trust/Department of Infection, Immunity and Cardiovascular Disease, The Medical School, University of Sheffield",COVID-19 Genomics UK (COG-UK) Consortium,Thushan de Silva et al
EPI_ISL_432472,"Virology Department, Sheffield Teaching Hospitals NHS Foundation Trust / Virology Department, Sheffield Teaching Hospitals NHS Foundation Trust",COVID-19 Genomics UK (COG-UK) Consortium,Thushan de Silva et al
EPI_ISL_442345,"Virology Department, Sheffield Teaching Hospitals NHS Foundation Trust/Department of Infection, Immunity and Cardiovascular Disease, The Medical School, University of Sheffield",COVID-19 Genomics UK (COG-UK) Consortium,Thushan de Silva et al
EPI_ISL_432473,"Virology Department, Sheffield Teaching Hospitals NHS Foundation Trust / Virology Department, Sheffield Teaching Hospitals NHS Foundation Trust",COVID-19 Genomics UK (COG-UK) Consortium,Thushan de Silva et al
EPI_ISL_442346,"Virology Department, Sheffield Teaching Hospitals NHS Foundation Trust/Department of Infection, Immunity and Cardiovascular Disease, The Medical School, University of Sheffield",COVID-19 Genomics UK (COG-UK) Consortium,Thushan de Silva et al
EPI_ISL_453734,"Virology Department, Sheffield Teaching Hospitals NHS Foundation Trust/Department of Infection, Immunity and Cardiovascular Disease, The Medical School, University of Sheffield",COVID-19 Genomics UK (COG-UK) Consortium,Thushan de Silva et al
EPI_ISL_432474,"Virology Department, Sheffield Teaching Hospitals NHS Foundation Trust / Virology Department, Sheffield Teaching Hospitals NHS Foundation Trust",COVID-19 Genomics UK (COG-UK) Consortium,Thushan de Silva et al
EPI_ISL_442347,"Virology Department, Sheffield Teaching Hospitals NHS Foundation Trust/Department of Infection, Immunity and Cardiovascular Disease, The Medical School, University of Sheffield",COVID-19 Genomics UK (COG-UK) Consortium,Thushan de Silva et al
EPI_ISL_479237,"Virology Department, Sheffield Teaching Hospitals NHS Foundation Trust/Department of Infection, Immunity and Cardiovascular Disease, The Medical School, University of Sheffield",COVID-19 Genomics UK (COG-UK) Consortium,Thushan de Silva et al
EPI_ISL_442348,"Virology Department, Sheffield Teaching Hospitals NHS Foundation Trust/Department of Infection, Immunity and Cardiovascular Disease, The Medical School, University of Sheffield",COVID-19 Genomics UK (COG-UK) Consortium,Thushan de Silva et al
EPI_ISL_479238,"Virology Department, Sheffield Teaching Hospitals NHS Foundation Trust/Department of Infection, Immunity and Cardiovascular Disease, The Medical School, University of Sheffield",COVID-19 Genomics UK (COG-UK) Consortium,Thushan de Silva et al
EPI_ISL_432475,"Virology Department, Sheffield Teaching Hospitals NHS Foundation Trust / Virology Department, Sheffield Teaching Hospitals NHS Foundation Trust",COVID-19 Genomics UK (COG-UK) Consortium,Thushan de Silva et al
EPI_ISL_457638,"Virology Department, Sheffield Teaching Hospitals NHS Foundation Trust/Department of Infection, Immunity and Cardiovascular Disease, The Medical School, University of Sheffield",COVID-19 Genomics UK (COG-UK) Consortium,Thushan de Silva et al
EPI_ISL_432476,"Virology Department, Sheffield Teaching Hospitals NHS Foundation Trust / Virology Department, Sheffield Teaching Hospitals NHS Foundation Trust",COVID-19 Genomics UK (COG-UK) Consortium,Thushan de Silva et al
EPI_ISL_432477,"Virology Department, Sheffield Teaching Hospitals NHS Foundation Trust / Virology Department, Sheffield Teaching Hospitals NHS Foundation Trust",COVID-19 Genomics UK (COG-UK) Consortium,Thushan de Silva et al
EPI_ISL_442349,"Virology Department, Sheffield Teaching Hospitals NHS Foundation Trust/Department of Infection, Immunity and Cardiovascular Disease, The Medical School, University of Sheffield",COVID-19 Genomics UK (COG-UK) Consortium,Thushan de Silva et al
EPI_ISL_442350,"Virology Department, Sheffield Teaching Hospitals NHS Foundation Trust/Department of Infection, Immunity and Cardiovascular Disease, The Medical School, University of Sheffield",COVID-19 Genomics UK (COG-UK) Consortium,Thushan de Silva et al
EPI_ISL_432478,"Virology Department, Sheffield Teaching Hospitals NHS Foundation Trust / Virology Department, Sheffield Teaching Hospitals NHS Foundation Trust",COVID-19 Genomics UK (COG-UK) Consortium,Thushan de Silva et al
EPI_ISL_479239,"Virology Department, Sheffield Teaching Hospitals NHS Foundation Trust/Department of Infection, Immunity and Cardiovascular Disease, The Medical School, University of Sheffield",COVID-19 Genomics UK (COG-UK) Consortium,Thushan de Silva et al
EPI_ISL_442351,"Virology Department, Sheffield Teaching Hospitals NHS Foundation Trust/Department of Infection, Immunity and Cardiovascular Disease, The Medical School, University of Sheffield",COVID-19 Genomics UK (COG-UK) Consortium,Thushan de Silva et al
EPI_ISL_475426,"Virology Department, Sheffield Teaching Hospitals NHS Foundation Trust/Department of Infection, Immunity and Cardiovascular Disease, The Medical School, University of Sheffield",COVID-19 Genomics UK (COG-UK) Consortium,Thushan de Silva et al
EPI_ISL_442352,"Virology Department, Sheffield Teaching Hospitals NHS Foundation Trust/Department of Infection, Immunity and Cardiovascular Disease, The Medical School, University of Sheffield",COVID-19 Genomics UK (COG-UK) Consortium,Thushan de Silva et al
EPI_ISL_432479,"Virology Department, Sheffield Teaching Hospitals NHS Foundation Trust / Virology Department, Sheffield Teaching Hospitals NHS Foundation Trust",COVID-19 Genomics UK (COG-UK) Consortium,Thushan de Silva et al
EPI_ISL_448872,"Virology Department, Sheffield Teaching Hospitals NHS Foundation Trust/Department of Infection, Immunity and Cardiovascular Disease, The Medical School, University of Sheffield",COVID-19 Genomics UK (COG-UK) Consortium,Thushan de Silva et al
EPI_ISL_462043,"Virology Department, Sheffield Teaching Hospitals NHS Foundation Trust/Department of Infection, Immunity and Cardiovascular Disease, The Medical School, University of Sheffield",COVID-19 Genomics UK (COG-UK) Consortium,Thushan de Silva et al
EPI_ISL_442353,"Virology Department, Sheffield Teaching Hospitals NHS Foundation Trust/Department of Infection, Immunity and Cardiovascular Disease, The Medical School, University of Sheffield",COVID-19 Genomics UK (COG-UK) Consortium,Thushan de Silva et al
EPI_ISL_442354,"Virology Department, Sheffield Teaching Hospitals NHS Foundation Trust/Department of Infection, Immunity and Cardiovascular Disease, The Medical School, University of Sheffield",COVID-19 Genomics UK (COG-UK) Consortium,Thushan de Silva et al
EPI_ISL_432480,"Virology Department, Sheffield Teaching Hospitals NHS Foundation Trust / Virology Department, Sheffield Teaching Hospitals NHS Foundation Trust",COVID-19 Genomics UK (COG-UK) Consortium,Thushan de Silva et al
EPI_ISL_453735,"Virology Department, Sheffield Teaching Hospitals NHS Foundation Trust/Department of Infection, Immunity and Cardiovascular Disease, The Medical School, University of Sheffield",COVID-19 Genomics UK (COG-UK) Consortium,Thushan de Silva et al
EPI_ISL_453736,"Virology Department, Sheffield Teaching Hospitals NHS Foundation Trust/Department of Infection, Immunity and Cardiovascular Disease, The Medical School, University of Sheffield",COVID-19 Genomics UK (COG-UK) Consortium,Thushan de Silva et al
EPI_ISL_479240,"Virology Department, Sheffield Teaching Hospitals NHS Foundation Trust/Department of Infection, Immunity and Cardiovascular Disease, The Medical School, University of Sheffield",COVID-19 Genomics UK (COG-UK) Consortium,Thushan de Silva et al
EPI_ISL_475427,"Virology Department, Sheffield Teaching Hospitals NHS Foundation Trust/Department of Infection, Immunity and Cardiovascular Disease, The Medical School, University of Sheffield",COVID-19 Genomics UK (COG-UK) Consortium,Thushan de Silva et al
EPI_ISL_432481,"Virology Department, Sheffield Teaching Hospitals NHS Foundation Trust / Virology Department, Sheffield Teaching Hospitals NHS Foundation Trust",COVID-19 Genomics UK (COG-UK) Consortium,Thushan de Silva et al
EPI_ISL_432482,"Virology Department, Sheffield Teaching Hospitals NHS Foundation Trust / Virology Department, Sheffield Teaching Hospitals NHS Foundation Trust",COVID-19 Genomics UK (COG-UK) Consortium,Thushan de Silva et al
EPI_ISL_475428,"Virology Department, Sheffield Teaching Hospitals NHS Foundation Trust/Department of Infection, Immunity and Cardiovascular Disease, The Medical School, University of Sheffield",COVID-19 Genomics UK (COG-UK) Consortium,Thushan de Silva et al
EPI_ISL_457639,"Virology Department, Sheffield Teaching Hospitals NHS Foundation Trust/Department of Infection, Immunity and Cardiovascular Disease, The Medical School, University of Sheffield",COVID-19 Genomics UK (COG-UK) Consortium,Thushan de Silva et al
EPI_ISL_442355,"Virology Department, Sheffield Teaching Hospitals NHS Foundation Trust/Department of Infection, Immunity and Cardiovascular Disease, The Medical School, University of Sheffield",COVID-19 Genomics UK (COG-UK) Consortium,Thushan de Silva et al
EPI_ISL_432483,"Virology Department, Sheffield Teaching Hospitals NHS Foundation Trust / Virology Department, Sheffield Teaching Hospitals NHS Foundation Trust",COVID-19 Genomics UK (COG-UK) Consortium,Thushan de Silva et al
EPI_ISL_442356,"Virology Department, Sheffield Teaching Hospitals NHS Foundation Trust/Department of Infection, Immunity and Cardiovascular Disease, The Medical School, University of Sheffield",COVID-19 Genomics UK (COG-UK) Consortium,Thushan de Silva et al
EPI_ISL_475429,"Virology Department, Sheffield Teaching Hospitals NHS Foundation Trust/Department of Infection, Immunity and Cardiovascular Disease, The Medical School, University of Sheffield",COVID-19 Genomics UK (COG-UK) Consortium,Thushan de Silva et al
EPI_ISL_432484,"Virology Department, Sheffield Teaching Hospitals NHS Foundation Trust / Virology Department, Sheffield Teaching Hospitals NHS Foundation Trust",COVID-19 Genomics UK (COG-UK) Consortium,Thushan de Silva et al
EPI_ISL_432485,"Virology Department, Sheffield Teaching Hospitals NHS Foundation Trust / Virology Department, Sheffield Teaching Hospitals NHS Foundation Trust",COVID-19 Genomics UK (COG-UK) Consortium,Thushan de Silva et al
EPI_ISL_432486,"Virology Department, Sheffield Teaching Hospitals NHS Foundation Trust / Virology Department, Sheffield Teaching Hospitals NHS Foundation Trust",COVID-19 Genomics UK (COG-UK) Consortium,Thushan de Silva et al
EPI_ISL_432487,"Virology Department, Sheffield Teaching Hospitals NHS Foundation Trust / Virology Department, Sheffield Teaching Hospitals NHS Foundation Trust",COVID-19 Genomics UK (COG-UK) Consortium,Thushan de Silva et al
EPI_ISL_432488,"Virology Department, Sheffield Teaching Hospitals NHS Foundation Trust / Virology Department, Sheffield Teaching Hospitals NHS Foundation Trust",COVID-19 Genomics UK (COG-UK) Consortium,Thushan de Silva et al
EPI_ISL_457640,"Virology Department, Sheffield Teaching Hospitals NHS Foundation Trust/Department of Infection, Immunity and Cardiovascular Disease, The Medical School, University of Sheffield",COVID-19 Genomics UK (COG-UK) Consortium,Thushan de Silva et al
EPI_ISL_442357,"Virology Department, Sheffield Teaching Hospitals NHS Foundation Trust/Department of Infection, Immunity and Cardiovascular Disease, The Medical School, University of Sheffield",COVID-19 Genomics UK (COG-UK) Consortium,Thushan de Silva et al
EPI_ISL_448873,"Virology Department, Sheffield Teaching Hospitals NHS Foundation Trust/Department of Infection, Immunity and Cardiovascular Disease, The Medical School, University of Sheffield",COVID-19 Genomics UK (COG-UK) Consortium,Thushan de Silva et al
EPI_ISL_442358,"Virology Department, Sheffield Teaching Hospitals NHS Foundation Trust/Department of Infection, Immunity and Cardiovascular Disease, The Medical School, University of Sheffield",COVID-19 Genomics UK (COG-UK) Consortium,Thushan de Silva et al
EPI_ISL_457641,"Virology Department, Sheffield Teaching Hospitals NHS Foundation Trust/Department of Infection, Immunity and Cardiovascular Disease, The Medical School, University of Sheffield",COVID-19 Genomics UK (COG-UK) Consortium,Thushan de Silva et al
EPI_ISL_442359,"Virology Department, Sheffield Teaching Hospitals NHS Foundation Trust/Department of Infection, Immunity and Cardiovascular Disease, The Medical School, University of Sheffield",COVID-19 Genomics UK (COG-UK) Consortium,Thushan de Silva et al
EPI_ISL_448874,"Virology Department, Sheffield Teaching Hospitals NHS Foundation Trust/Department of Infection, Immunity and Cardiovascular Disease, The Medical School, University of Sheffield",COVID-19 Genomics UK (COG-UK) Consortium,Thushan de Silva et al
EPI_ISL_442360,"Virology Department, Sheffield Teaching Hospitals NHS Foundation Trust/Department of Infection, Immunity and Cardiovascular Disease, The Medical School, University of Sheffield",COVID-19 Genomics UK (COG-UK) Consortium,Thushan de Silva et al
EPI_ISL_442361,"Virology Department, Sheffield Teaching Hospitals NHS Foundation Trust/Department of Infection, Immunity and Cardiovascular Disease, The Medical School, University of Sheffield",COVID-19 Genomics UK (COG-UK) Consortium,Thushan de Silva et al
EPI_ISL_442362,"Virology Department, Sheffield Teaching Hospitals NHS Foundation Trust/Department of Infection, Immunity and Cardiovascular Disease, The Medical School, University of Sheffield",COVID-19 Genomics UK (COG-UK) Consortium,Thushan de Silva et al
EPI_ISL_453737,"Virology Department, Sheffield Teaching Hospitals NHS Foundation Trust/Department of Infection, Immunity and Cardiovascular Disease, The Medical School, University of Sheffield",COVID-19 Genomics UK (COG-UK) Consortium,Thushan de Silva et al
EPI_ISL_479241,"Virology Department, Sheffield Teaching Hospitals NHS Foundation Trust/Department of Infection, Immunity and Cardiovascular Disease, The Medical School, University of Sheffield",COVID-19 Genomics UK (COG-UK) Consortium,Thushan de Silva et al
EPI_ISL_462044,"Virology Department, Sheffield Teaching Hospitals NHS Foundation Trust/Department of Infection, Immunity and Cardiovascular Disease, The Medical School, University of Sheffield",COVID-19 Genomics UK (COG-UK) Consortium,Thushan de Silva et al
EPI_ISL_448875,"Virology Department, Sheffield Teaching Hospitals NHS Foundation Trust/Department of Infection, Immunity and Cardiovascular Disease, The Medical School, University of Sheffield",COVID-19 Genomics UK (COG-UK) Consortium,Thushan de Silva et al
EPI_ISL_432489,"Virology Department, Sheffield Teaching Hospitals NHS Foundation Trust / Virology Department, Sheffield Teaching Hospitals NHS Foundation Trust",COVID-19 Genomics UK (COG-UK) Consortium,Thushan de Silva et al
EPI_ISL_432490,"Virology Department, Sheffield Teaching Hospitals NHS Foundation Trust / Virology Department, Sheffield Teaching Hospitals NHS Foundation Trust",COVID-19 Genomics UK (COG-UK) Consortium,Thushan de Silva et al
EPI_ISL_462045,"Virology Department, Sheffield Teaching Hospitals NHS Foundation Trust/Department of Infection, Immunity and Cardiovascular Disease, The Medical School, University of Sheffield",COVID-19 Genomics UK (COG-UK) Consortium,Thushan de Silva et al
EPI_ISL_432491,"Virology Department, Sheffield Teaching Hospitals NHS Foundation Trust / Virology Department, Sheffield Teaching Hospitals NHS Foundation Trust",COVID-19 Genomics UK (COG-UK) Consortium,Thushan de Silva et al
EPI_ISL_432492,"Virology Department, Sheffield Teaching Hospitals NHS Foundation Trust / Virology Department, Sheffield Teaching Hospitals NHS Foundation Trust",COVID-19 Genomics UK (COG-UK) Consortium,Thushan de Silva et al
EPI_ISL_479242,"Virology Department, Sheffield Teaching Hospitals NHS Foundation Trust/Department of Infection, Immunity and Cardiovascular Disease, The Medical School, University of Sheffield",COVID-19 Genomics UK (COG-UK) Consortium,Thushan de Silva et al
EPI_ISL_457642,"Virology Department, Sheffield Teaching Hospitals NHS Foundation Trust/Department of Infection, Immunity and Cardiovascular Disease, The Medical School, University of Sheffield",COVID-19 Genomics UK (COG-UK) Consortium,Thushan de Silva et al
EPI_ISL_432493,"Virology Department, Sheffield Teaching Hospitals NHS Foundation Trust / Virology Department, Sheffield Teaching Hospitals NHS Foundation Trust",COVID-19 Genomics UK (COG-UK) Consortium,Thushan de Silva et al
EPI_ISL_442363,"Virology Department, Sheffield Teaching Hospitals NHS Foundation Trust/Department of Infection, Immunity and Cardiovascular Disease, The Medical School, University of Sheffield",COVID-19 Genomics UK (COG-UK) Consortium,Thushan de Silva et al
EPI_ISL_432494,"Virology Department, Sheffield Teaching Hospitals NHS Foundation Trust / Virology Department, Sheffield Teaching Hospitals NHS Foundation Trust",COVID-19 Genomics UK (COG-UK) Consortium,Thushan de Silva et al
EPI_ISL_442364,"Virology Department, Sheffield Teaching Hospitals NHS Foundation Trust/Department of Infection, Immunity and Cardiovascular Disease, The Medical School, University of Sheffield",COVID-19 Genomics UK (COG-UK) Consortium,Thushan de Silva et al
EPI_ISL_448876,"Virology Department, Sheffield Teaching Hospitals NHS Foundation Trust/Department of Infection, Immunity and Cardiovascular Disease, The Medical School, University of Sheffield",COVID-19 Genomics UK (COG-UK) Consortium,Thushan de Silva et al
EPI_ISL_475430,"Virology Department, Sheffield Teaching Hospitals NHS Foundation Trust/Department of Infection, Immunity and Cardiovascular Disease, The Medical School, University of Sheffield",COVID-19 Genomics UK (COG-UK) Consortium,Thushan de Silva et al
EPI_ISL_457643,"Virology Department, Sheffield Teaching Hospitals NHS Foundation Trust/Department of Infection, Immunity and Cardiovascular Disease, The Medical School, University of Sheffield",COVID-19 Genomics UK (COG-UK) Consortium,Thushan de Silva et al
EPI_ISL_462046,"Virology Department, Sheffield Teaching Hospitals NHS Foundation Trust/Department of Infection, Immunity and Cardiovascular Disease, The Medical School, University of Sheffield",COVID-19 Genomics UK (COG-UK) Consortium,Thushan de Silva et al
EPI_ISL_432495,"Virology Department, Sheffield Teaching Hospitals NHS Foundation Trust / Virology Department, Sheffield Teaching Hospitals NHS Foundation Trust",COVID-19 Genomics UK (COG-UK) Consortium,Thushan de Silva et al
EPI_ISL_432496,"Virology Department, Sheffield Teaching Hospitals NHS Foundation Trust / Virology Department, Sheffield Teaching Hospitals NHS Foundation Trust",COVID-19 Genomics UK (COG-UK) Consortium,Thushan de Silva et al
EPI_ISL_442365,"Virology Department, Sheffield Teaching Hospitals NHS Foundation Trust/Department of Infection, Immunity and Cardiovascular Disease, The Medical School, University of Sheffield",COVID-19 Genomics UK (COG-UK) Consortium,Thushan de Silva et al
EPI_ISL_432497,"Virology Department, Sheffield Teaching Hospitals NHS Foundation Trust / Virology Department, Sheffield Teaching Hospitals NHS Foundation Trust",COVID-19 Genomics UK (COG-UK) Consortium,Thushan de Silva et al
EPI_ISL_442366,"Virology Department, Sheffield Teaching Hospitals NHS Foundation Trust/Department of Infection, Immunity and Cardiovascular Disease, The Medical School, University of Sheffield",COVID-19 Genomics UK (COG-UK) Consortium,Thushan de Silva et al
EPI_ISL_442367,"Virology Department, Sheffield Teaching Hospitals NHS Foundation Trust/Department of Infection, Immunity and Cardiovascular Disease, The Medical School, University of Sheffield",COVID-19 Genomics UK (COG-UK) Consortium,Thushan de Silva et al
EPI_ISL_442368,"Virology Department, Sheffield Teaching Hospitals NHS Foundation Trust/Department of Infection, Immunity and Cardiovascular Disease, The Medical School, University of Sheffield",COVID-19 Genomics UK (COG-UK) Consortium,Thushan de Silva et al
EPI_ISL_442369,"Virology Department, Sheffield Teaching Hospitals NHS Foundation Trust/Department of Infection, Immunity and Cardiovascular Disease, The Medical School, University of Sheffield",COVID-19 Genomics UK (COG-UK) Consortium,Thushan de Silva et al
EPI_ISL_479243,"Virology Department, Sheffield Teaching Hospitals NHS Foundation Trust/Department of Infection, Immunity and Cardiovascular Disease, The Medical School, University of Sheffield",COVID-19 Genomics UK (COG-UK) Consortium,Thushan de Silva et al
EPI_ISL_475431,"Virology Department, Sheffield Teaching Hospitals NHS Foundation Trust/Department of Infection, Immunity and Cardiovascular Disease, The Medical School, University of Sheffield",COVID-19 Genomics UK (COG-UK) Consortium,Thushan de Silva et al
EPI_ISL_432498,"Virology Department, Sheffield Teaching Hospitals NHS Foundation Trust / Virology Department, Sheffield Teaching Hospitals NHS Foundation Trust",COVID-19 Genomics UK (COG-UK) Consortium,Thushan de Silva et al
EPI_ISL_475432,"Virology Department, Sheffield Teaching Hospitals NHS Foundation Trust/Department of Infection, Immunity and Cardiovascular Disease, The Medical School, University of Sheffield",COVID-19 Genomics UK (COG-UK) Consortium,Thushan de Silva et al
EPI_ISL_442370,"Virology Department, Sheffield Teaching Hospitals NHS Foundation Trust/Department of Infection, Immunity and Cardiovascular Disease, The Medical School, University of Sheffield",COVID-19 Genomics UK (COG-UK) Consortium,Thushan de Silva et al
EPI_ISL_457644,"Virology Department, Sheffield Teaching Hospitals NHS Foundation Trust/Department of Infection, Immunity and Cardiovascular Disease, The Medical School, University of Sheffield",COVID-19 Genomics UK (COG-UK) Consortium,Thushan de Silva et al
EPI_ISL_442371,"Virology Department, Sheffield Teaching Hospitals NHS Foundation Trust/Department of Infection, Immunity and Cardiovascular Disease, The Medical School, University of Sheffield",COVID-19 Genomics UK (COG-UK) Consortium,Thushan de Silva et al
EPI_ISL_442372,"Virology Department, Sheffield Teaching Hospitals NHS Foundation Trust/Department of Infection, Immunity and Cardiovascular Disease, The Medical School, University of Sheffield",COVID-19 Genomics UK (COG-UK) Consortium,Thushan de Silva et al
EPI_ISL_442373,"Virology Department, Sheffield Teaching Hospitals NHS Foundation Trust/Department of Infection, Immunity and Cardiovascular Disease, The Medical School, University of Sheffield",COVID-19 Genomics UK (COG-UK) Consortium,Thushan de Silva et al
EPI_ISL_442374,"Virology Department, Sheffield Teaching Hospitals NHS Foundation Trust/Department of Infection, Immunity and Cardiovascular Disease, The Medical School, University of Sheffield",COVID-19 Genomics UK (COG-UK) Consortium,Thushan de Silva et al
EPI_ISL_432499,"Virology Department, Sheffield Teaching Hospitals NHS Foundation Trust / Virology Department, Sheffield Teaching Hospitals NHS Foundation Trust",COVID-19 Genomics UK (COG-UK) Consortium,Thushan de Silva et al
EPI_ISL_442375,"Virology Department, Sheffield Teaching Hospitals NHS Foundation Trust/Department of Infection, Immunity and Cardiovascular Disease, The Medical School, University of Sheffield",COVID-19 Genomics UK (COG-UK) Consortium,Thushan de Silva et al
EPI_ISL_442376,"Virology Department, Sheffield Teaching Hospitals NHS Foundation Trust/Department of Infection, Immunity and Cardiovascular Disease, The Medical School, University of Sheffield",COVID-19 Genomics UK (COG-UK) Consortium,Thushan de Silva et al
EPI_ISL_462047,"Virology Department, Sheffield Teaching Hospitals NHS Foundation Trust/Department of Infection, Immunity and Cardiovascular Disease, The Medical School, University of Sheffield",COVID-19 Genomics UK (COG-UK) Consortium,Thushan de Silva et al
EPI_ISL_479244,"Virology Department, Sheffield Teaching Hospitals NHS Foundation Trust/Department of Infection, Immunity and Cardiovascular Disease, The Medical School, University of Sheffield",COVID-19 Genomics UK (COG-UK) Consortium,Thushan de Silva et al
EPI_ISL_432500,"Virology Department, Sheffield Teaching Hospitals NHS Foundation Trust / Virology Department, Sheffield Teaching Hospitals NHS Foundation Trust",COVID-19 Genomics UK (COG-UK) Consortium,Thushan de Silva et al
EPI_ISL_475433,"Virology Department, Sheffield Teaching Hospitals NHS Foundation Trust/Department of Infection, Immunity and Cardiovascular Disease, The Medical School, University of Sheffield",COVID-19 Genomics UK (COG-UK) Consortium,Thushan de Silva et al
EPI_ISL_453738,"Virology Department, Sheffield Teaching Hospitals NHS Foundation Trust/Department of Infection, Immunity and Cardiovascular Disease, The Medical School, University of Sheffield",COVID-19 Genomics UK (COG-UK) Consortium,Thushan de Silva et al
EPI_ISL_432501,"Virology Department, Sheffield Teaching Hospitals NHS Foundation Trust / Virology Department, Sheffield Teaching Hospitals NHS Foundation Trust",COVID-19 Genomics UK (COG-UK) Consortium,Thushan de Silva et al
EPI_ISL_442377,"Virology Department, Sheffield Teaching Hospitals NHS Foundation Trust/Department of Infection, Immunity and Cardiovascular Disease, The Medical School, University of Sheffield",COVID-19 Genomics UK (COG-UK) Consortium,Thushan de Silva et al
EPI_ISL_479245,"Virology Department, Sheffield Teaching Hospitals NHS Foundation Trust/Department of Infection, Immunity and Cardiovascular Disease, The Medical School, University of Sheffield",COVID-19 Genomics UK (COG-UK) Consortium,Thushan de Silva et al
EPI_ISL_442378,"Virology Department, Sheffield Teaching Hospitals NHS Foundation Trust/Department of Infection, Immunity and Cardiovascular Disease, The Medical School, University of Sheffield",COVID-19 Genomics UK (COG-UK) Consortium,Thushan de Silva et al
EPI_ISL_475434,"Virology Department, Sheffield Teaching Hospitals NHS Foundation Trust/Department of Infection, Immunity and Cardiovascular Disease, The Medical School, University of Sheffield",COVID-19 Genomics UK (COG-UK) Consortium,Thushan de Silva et al
EPI_ISL_462048,"Virology Department, Sheffield Teaching Hospitals NHS Foundation Trust/Department of Infection, Immunity and Cardiovascular Disease, The Medical School, University of Sheffield",COVID-19 Genomics UK (COG-UK) Consortium,Thushan de Silva et al
EPI_ISL_432502,"Virology Department, Sheffield Teaching Hospitals NHS Foundation Trust / Virology Department, Sheffield Teaching Hospitals NHS Foundation Trust",COVID-19 Genomics UK (COG-UK) Consortium,Thushan de Silva et al
EPI_ISL_457645,"Virology Department, Sheffield Teaching Hospitals NHS Foundation Trust/Department of Infection, Immunity and Cardiovascular Disease, The Medical School, University of Sheffield",COVID-19 Genomics UK (COG-UK) Consortium,Thushan de Silva et al
EPI_ISL_453739,"Virology Department, Sheffield Teaching Hospitals NHS Foundation Trust/Department of Infection, Immunity and Cardiovascular Disease, The Medical School, University of Sheffield",COVID-19 Genomics UK (COG-UK) Consortium,Thushan de Silva et al
EPI_ISL_479246,"Virology Department, Sheffield Teaching Hospitals NHS Foundation Trust/Department of Infection, Immunity and Cardiovascular Disease, The Medical School, University of Sheffield",COVID-19 Genomics UK (COG-UK) Consortium,Thushan de Silva et al
EPI_ISL_432503,"Virology Department, Sheffield Teaching Hospitals NHS Foundation Trust / Virology Department, Sheffield Teaching Hospitals NHS Foundation Trust",COVID-19 Genomics UK (COG-UK) Consortium,Thushan de Silva et al
EPI_ISL_442379,"Virology Department, Sheffield Teaching Hospitals NHS Foundation Trust/Department of Infection, Immunity and Cardiovascular Disease, The Medical School, University of Sheffield",COVID-19 Genomics UK (COG-UK) Consortium,Thushan de Silva et al
EPI_ISL_442380,"Virology Department, Sheffield Teaching Hospitals NHS Foundation Trust/Department of Infection, Immunity and Cardiovascular Disease, The Medical School, University of Sheffield",COVID-19 Genomics UK (COG-UK) Consortium,Thushan de Silva et al
EPI_ISL_475436,"Virology Department, Sheffield Teaching Hospitals NHS Foundation Trust/Department of Infection, Immunity and Cardiovascular Disease, The Medical School, University of Sheffield",COVID-19 Genomics UK (COG-UK) Consortium,Thushan de Silva et al
EPI_ISL_432504,"Virology Department, Sheffield Teaching Hospitals NHS Foundation Trust / Virology Department, Sheffield Teaching Hospitals NHS Foundation Trust",COVID-19 Genomics UK (COG-UK) Consortium,Thushan de Silva et al
EPI_ISL_453740,"Virology Department, Sheffield Teaching Hospitals NHS Foundation Trust/Department of Infection, Immunity and Cardiovascular Disease, The Medical School, University of Sheffield",COVID-19 Genomics UK (COG-UK) Consortium,Thushan de Silva et al
EPI_ISL_453741,"Virology Department, Sheffield Teaching Hospitals NHS Foundation Trust/Department of Infection, Immunity and Cardiovascular Disease, The Medical School, University of Sheffield",COVID-19 Genomics UK (COG-UK) Consortium,Thushan de Silva et al
EPI_ISL_432505,"Virology Department, Sheffield Teaching Hospitals NHS Foundation Trust / Virology Department, Sheffield Teaching Hospitals NHS Foundation Trust",COVID-19 Genomics UK (COG-UK) Consortium,Thushan de Silva et al
EPI_ISL_432506,"Virology Department, Sheffield Teaching Hospitals NHS Foundation Trust / Virology Department, Sheffield Teaching Hospitals NHS Foundation Trust",COVID-19 Genomics UK (COG-UK) Consortium,Thushan de Silva et al
EPI_ISL_442382,"Virology Department, Sheffield Teaching Hospitals NHS Foundation Trust/Department of Infection, Immunity and Cardiovascular Disease, The Medical School, University of Sheffield",COVID-19 Genomics UK (COG-UK) Consortium,Thushan de Silva et al
EPI_ISL_475437,"Virology Department, Sheffield Teaching Hospitals NHS Foundation Trust/Department of Infection, Immunity and Cardiovascular Disease, The Medical School, University of Sheffield",COVID-19 Genomics UK (COG-UK) Consortium,Thushan de Silva et al
EPI_ISL_432507,"Virology Department, Sheffield Teaching Hospitals NHS Foundation Trust / Virology Department, Sheffield Teaching Hospitals NHS Foundation Trust",COVID-19 Genomics UK (COG-UK) Consortium,Thushan de Silva et al
EPI_ISL_432508,"Virology Department, Sheffield Teaching Hospitals NHS Foundation Trust / Virology Department, Sheffield Teaching Hospitals NHS Foundation Trust",COVID-19 Genomics UK (COG-UK) Consortium,Thushan de Silva et al
EPI_ISL_453742,"Virology Department, Sheffield Teaching Hospitals NHS Foundation Trust/Department of Infection, Immunity and Cardiovascular Disease, The Medical School, University of Sheffield",COVID-19 Genomics UK (COG-UK) Consortium,Thushan de Silva et al
EPI_ISL_442383,"Virology Department, Sheffield Teaching Hospitals NHS Foundation Trust/Department of Infection, Immunity and Cardiovascular Disease, The Medical School, University of Sheffield",COVID-19 Genomics UK (COG-UK) Consortium,Thushan de Silva et al
EPI_ISL_453743,"Virology Department, Sheffield Teaching Hospitals NHS Foundation Trust/Department of Infection, Immunity and Cardiovascular Disease, The Medical School, University of Sheffield",COVID-19 Genomics UK (COG-UK) Consortium,Thushan de Silva et al
EPI_ISL_442384,"Virology Department, Sheffield Teaching Hospitals NHS Foundation Trust/Department of Infection, Immunity and Cardiovascular Disease, The Medical School, University of Sheffield",COVID-19 Genomics UK (COG-UK) Consortium,Thushan de Silva et al
EPI_ISL_462049,"Virology Department, Sheffield Teaching Hospitals NHS Foundation Trust/Department of Infection, Immunity and Cardiovascular Disease, The Medical School, University of Sheffield",COVID-19 Genomics UK (COG-UK) Consortium,Thushan de Silva et al
EPI_ISL_479247,"Virology Department, Sheffield Teaching Hospitals NHS Foundation Trust/Department of Infection, Immunity and Cardiovascular Disease, The Medical School, University of Sheffield",COVID-19 Genomics UK (COG-UK) Consortium,Thushan de Silva et al
EPI_ISL_453744,"Virology Department, Sheffield Teaching Hospitals NHS Foundation Trust/Department of Infection, Immunity and Cardiovascular Disease, The Medical School, University of Sheffield",COVID-19 Genomics UK (COG-UK) Consortium,Thushan de Silva et al
EPI_ISL_432509,"Virology Department, Sheffield Teaching Hospitals NHS Foundation Trust / Virology Department, Sheffield Teaching Hospitals NHS Foundation Trust",COVID-19 Genomics UK (COG-UK) Consortium,Thushan de Silva et al
EPI_ISL_457646,"Virology Department, Sheffield Teaching Hospitals NHS Foundation Trust/Department of Infection, Immunity and Cardiovascular Disease, The Medical School, University of Sheffield",COVID-19 Genomics UK (COG-UK) Consortium,Thushan de Silva et al
EPI_ISL_442385,"Virology Department, Sheffield Teaching Hospitals NHS Foundation Trust/Department of Infection, Immunity and Cardiovascular Disease, The Medical School, University of Sheffield",COVID-19 Genomics UK (COG-UK) Consortium,Thushan de Silva et al
EPI_ISL_432510,"Virology Department, Sheffield Teaching Hospitals NHS Foundation Trust / Virology Department, Sheffield Teaching Hospitals NHS Foundation Trust",COVID-19 Genomics UK (COG-UK) Consortium,Thushan de Silva et al
EPI_ISL_442386,"Virology Department, Sheffield Teaching Hospitals NHS Foundation Trust/Department of Infection, Immunity and Cardiovascular Disease, The Medical School, University of Sheffield",COVID-19 Genomics UK (COG-UK) Consortium,Thushan de Silva et al
EPI_ISL_475438,"Virology Department, Sheffield Teaching Hospitals NHS Foundation Trust/Department of Infection, Immunity and Cardiovascular Disease, The Medical School, University of Sheffield",COVID-19 Genomics UK (COG-UK) Consortium,Thushan de Silva et al
EPI_ISL_442387,"Virology Department, Sheffield Teaching Hospitals NHS Foundation Trust/Department of Infection, Immunity and Cardiovascular Disease, The Medical School, University of Sheffield",COVID-19 Genomics UK (COG-UK) Consortium,Thushan de Silva et al
EPI_ISL_448877,"Virology Department, Sheffield Teaching Hospitals NHS Foundation Trust/Department of Infection, Immunity and Cardiovascular Disease, The Medical School, University of Sheffield",COVID-19 Genomics UK (COG-UK) Consortium,Thushan de Silva et al
EPI_ISL_442388,"Virology Department, Sheffield Teaching Hospitals NHS Foundation Trust/Department of Infection, Immunity and Cardiovascular Disease, The Medical School, University of Sheffield",COVID-19 Genomics UK (COG-UK) Consortium,Thushan de Silva et al
EPI_ISL_479248,"Virology Department, Sheffield Teaching Hospitals NHS Foundation Trust/Department of Infection, Immunity and Cardiovascular Disease, The Medical School, University of Sheffield",COVID-19 Genomics UK (COG-UK) Consortium,Thushan de Silva et al
EPI_ISL_475439,"Virology Department, Sheffield Teaching Hospitals NHS Foundation Trust/Department of Infection, Immunity and Cardiovascular Disease, The Medical School, University of Sheffield",COVID-19 Genomics UK (COG-UK) Consortium,Thushan de Silva et al
EPI_ISL_432511,"Virology Department, Sheffield Teaching Hospitals NHS Foundation Trust / Virology Department, Sheffield Teaching Hospitals NHS Foundation Trust",COVID-19 Genomics UK (COG-UK) Consortium,Thushan de Silva et al
EPI_ISL_442389,"Virology Department, Sheffield Teaching Hospitals NHS Foundation Trust/Department of Infection, Immunity and Cardiovascular Disease, The Medical School, University of Sheffield",COVID-19 Genomics UK (COG-UK) Consortium,Thushan de Silva et al
EPI_ISL_442390,"Virology Department, Sheffield Teaching Hospitals NHS Foundation Trust/Department of Infection, Immunity and Cardiovascular Disease, The Medical School, University of Sheffield",COVID-19 Genomics UK (COG-UK) Consortium,Thushan de Silva et al
EPI_ISL_475440,"Virology Department, Sheffield Teaching Hospitals NHS Foundation Trust/Department of Infection, Immunity and Cardiovascular Disease, The Medical School, University of Sheffield",COVID-19 Genomics UK (COG-UK) Consortium,Thushan de Silva et al
EPI_ISL_475441,"Virology Department, Sheffield Teaching Hospitals NHS Foundation Trust/Department of Infection, Immunity and Cardiovascular Disease, The Medical School, University of Sheffield",COVID-19 Genomics UK (COG-UK) Consortium,Thushan de Silva et al
EPI_ISL_462050,"Virology Department, Sheffield Teaching Hospitals NHS Foundation Trust/Department of Infection, Immunity and Cardiovascular Disease, The Medical School, University of Sheffield",COVID-19 Genomics UK (COG-UK) Consortium,Thushan de Silva et al
EPI_ISL_457647,"Virology Department, Sheffield Teaching Hospitals NHS Foundation Trust/Department of Infection, Immunity and Cardiovascular Disease, The Medical School, University of Sheffield",COVID-19 Genomics UK (COG-UK) Consortium,Thushan de Silva et al
EPI_ISL_442391,"Virology Department, Sheffield Teaching Hospitals NHS Foundation Trust/Department of Infection, Immunity and Cardiovascular Disease, The Medical School, University of Sheffield",COVID-19 Genomics UK (COG-UK) Consortium,Thushan de Silva et al
EPI_ISL_457648,"Virology Department, Sheffield Teaching Hospitals NHS Foundation Trust/Department of Infection, Immunity and Cardiovascular Disease, The Medical School, University of Sheffield",COVID-19 Genomics UK (COG-UK) Consortium,Thushan de Silva et al
EPI_ISL_432512,"Virology Department, Sheffield Teaching Hospitals NHS Foundation Trust / Virology Department, Sheffield Teaching Hospitals NHS Foundation Trust",COVID-19 Genomics UK (COG-UK) Consortium,Thushan de Silva et al
EPI_ISL_442392,"Virology Department, Sheffield Teaching Hospitals NHS Foundation Trust/Department of Infection, Immunity and Cardiovascular Disease, The Medical School, University of Sheffield",COVID-19 Genomics UK (COG-UK) Consortium,Thushan de Silva et al
EPI_ISL_442393,"Virology Department, Sheffield Teaching Hospitals NHS Foundation Trust/Department of Infection, Immunity and Cardiovascular Disease, The Medical School, University of Sheffield",COVID-19 Genomics UK (COG-UK) Consortium,Thushan de Silva et al
EPI_ISL_462051,"Virology Department, Sheffield Teaching Hospitals NHS Foundation Trust/Department of Infection, Immunity and Cardiovascular Disease, The Medical School, University of Sheffield",COVID-19 Genomics UK (COG-UK) Consortium,Thushan de Silva et al
EPI_ISL_442394,"Virology Department, Sheffield Teaching Hospitals NHS Foundation Trust/Department of Infection, Immunity and Cardiovascular Disease, The Medical School, University of Sheffield",COVID-19 Genomics UK (COG-UK) Consortium,Thushan de Silva et al
EPI_ISL_442395,"Virology Department, Sheffield Teaching Hospitals NHS Foundation Trust/Department of Infection, Immunity and Cardiovascular Disease, The Medical School, University of Sheffield",COVID-19 Genomics UK (COG-UK) Consortium,Thushan de Silva et al
EPI_ISL_479249,"Virology Department, Sheffield Teaching Hospitals NHS Foundation Trust/Department of Infection, Immunity and Cardiovascular Disease, The Medical School, University of Sheffield",COVID-19 Genomics UK (COG-UK) Consortium,Thushan de Silva et al
EPI_ISL_432513,"Virology Department, Sheffield Teaching Hospitals NHS Foundation Trust / Virology Department, Sheffield Teaching Hospitals NHS Foundation Trust",COVID-19 Genomics UK (COG-UK) Consortium,Thushan de Silva et al
EPI_ISL_453745,"Virology Department, Sheffield Teaching Hospitals NHS Foundation Trust/Department of Infection, Immunity and Cardiovascular Disease, The Medical School, University of Sheffield",COVID-19 Genomics UK (COG-UK) Consortium,Thushan de Silva et al
EPI_ISL_457649,"Virology Department, Sheffield Teaching Hospitals NHS Foundation Trust/Department of Infection, Immunity and Cardiovascular Disease, The Medical School, University of Sheffield",COVID-19 Genomics UK (COG-UK) Consortium,Thushan de Silva et al
EPI_ISL_479250,"Virology Department, Sheffield Teaching Hospitals NHS Foundation Trust/Department of Infection, Immunity and Cardiovascular Disease, The Medical School, University of Sheffield",COVID-19 Genomics UK (COG-UK) Consortium,Thushan de Silva et al
EPI_ISL_442396,"Virology Department, Sheffield Teaching Hospitals NHS Foundation Trust/Department of Infection, Immunity and Cardiovascular Disease, The Medical School, University of Sheffield",COVID-19 Genomics UK (COG-UK) Consortium,Thushan de Silva et al
EPI_ISL_442397,"Virology Department, Sheffield Teaching Hospitals NHS Foundation Trust/Department of Infection, Immunity and Cardiovascular Disease, The Medical School, University of Sheffield",COVID-19 Genomics UK (COG-UK) Consortium,Thushan de Silva et al
EPI_ISL_442398,"Virology Department, Sheffield Teaching Hospitals NHS Foundation Trust/Department of Infection, Immunity and Cardiovascular Disease, The Medical School, University of Sheffield",COVID-19 Genomics UK (COG-UK) Consortium,Thushan de Silva et al
EPI_ISL_462052,"Virology Department, Sheffield Teaching Hospitals NHS Foundation Trust/Department of Infection, Immunity and Cardiovascular Disease, The Medical School, University of Sheffield",COVID-19 Genomics UK (COG-UK) Consortium,Thushan de Silva et al
EPI_ISL_448878,"Virology Department, Sheffield Teaching Hospitals NHS Foundation Trust/Department of Infection, Immunity and Cardiovascular Disease, The Medical School, University of Sheffield",COVID-19 Genomics UK (COG-UK) Consortium,Thushan de Silva et al
EPI_ISL_462053,"Virology Department, Sheffield Teaching Hospitals NHS Foundation Trust/Department of Infection, Immunity and Cardiovascular Disease, The Medical School, University of Sheffield",COVID-19 Genomics UK (COG-UK) Consortium,Thushan de Silva et al
EPI_ISL_442399,"Virology Department, Sheffield Teaching Hospitals NHS Foundation Trust/Department of Infection, Immunity and Cardiovascular Disease, The Medical School, University of Sheffield",COVID-19 Genomics UK (COG-UK) Consortium,Thushan de Silva et al
EPI_ISL_448879,"Virology Department, Sheffield Teaching Hospitals NHS Foundation Trust/Department of Infection, Immunity and Cardiovascular Disease, The Medical School, University of Sheffield",COVID-19 Genomics UK (COG-UK) Consortium,Thushan de Silva et al
EPI_ISL_442400,"Virology Department, Sheffield Teaching Hospitals NHS Foundation Trust/Department of Infection, Immunity and Cardiovascular Disease, The Medical School, University of Sheffield",COVID-19 Genomics UK (COG-UK) Consortium,Thushan de Silva et al
EPI_ISL_442401,"Virology Department, Sheffield Teaching Hospitals NHS Foundation Trust/Department of Infection, Immunity and Cardiovascular Disease, The Medical School, University of Sheffield",COVID-19 Genomics UK (COG-UK) Consortium,Thushan de Silva et al
EPI_ISL_432514,"Virology Department, Sheffield Teaching Hospitals NHS Foundation Trust / Virology Department, Sheffield Teaching Hospitals NHS Foundation Trust",COVID-19 Genomics UK (COG-UK) Consortium,Thushan de Silva et al
EPI_ISL_475442,"Virology Department, Sheffield Teaching Hospitals NHS Foundation Trust/Department of Infection, Immunity and Cardiovascular Disease, The Medical School, University of Sheffield",COVID-19 Genomics UK (COG-UK) Consortium,Thushan de Silva et al
EPI_ISL_432515,"Virology Department, Sheffield Teaching Hospitals NHS Foundation Trust / Virology Department, Sheffield Teaching Hospitals NHS Foundation Trust",COVID-19 Genomics UK (COG-UK) Consortium,Thushan de Silva et al
EPI_ISL_432516,"Virology Department, Sheffield Teaching Hospitals NHS Foundation Trust / Virology Department, Sheffield Teaching Hospitals NHS Foundation Trust",COVID-19 Genomics UK (COG-UK) Consortium,Thushan de Silva et al
EPI_ISL_479251,"Virology Department, Sheffield Teaching Hospitals NHS Foundation Trust/Department of Infection, Immunity and Cardiovascular Disease, The Medical School, University of Sheffield",COVID-19 Genomics UK (COG-UK) Consortium,Thushan de Silva et al
EPI_ISL_448880,"Virology Department, Sheffield Teaching Hospitals NHS Foundation Trust/Department of Infection, Immunity and Cardiovascular Disease, The Medical School, University of Sheffield",COVID-19 Genomics UK (COG-UK) Consortium,Thushan de Silva et al
EPI_ISL_442403,"Virology Department, Sheffield Teaching Hospitals NHS Foundation Trust/Department of Infection, Immunity and Cardiovascular Disease, The Medical School, University of Sheffield",COVID-19 Genomics UK (COG-UK) Consortium,Thushan de Silva et al
EPI_ISL_432517,"Virology Department, Sheffield Teaching Hospitals NHS Foundation Trust / Virology Department, Sheffield Teaching Hospitals NHS Foundation Trust",COVID-19 Genomics UK (COG-UK) Consortium,Thushan de Silva et al
EPI_ISL_432518,"Virology Department, Sheffield Teaching Hospitals NHS Foundation Trust / Virology Department, Sheffield Teaching Hospitals NHS Foundation Trust",COVID-19 Genomics UK (COG-UK) Consortium,Thushan de Silva et al
EPI_ISL_462054,"Virology Department, Sheffield Teaching Hospitals NHS Foundation Trust/Department of Infection, Immunity and Cardiovascular Disease, The Medical School, University of Sheffield",COVID-19 Genomics UK (COG-UK) Consortium,Thushan de Silva et al
EPI_ISL_432519,"Virology Department, Sheffield Teaching Hospitals NHS Foundation Trust / Virology Department, Sheffield Teaching Hospitals NHS Foundation Trust",COVID-19 Genomics UK (COG-UK) Consortium,Thushan de Silva et al
EPI_ISL_432520,"Virology Department, Sheffield Teaching Hospitals NHS Foundation Trust / Virology Department, Sheffield Teaching Hospitals NHS Foundation Trust",COVID-19 Genomics UK (COG-UK) Consortium,Thushan de Silva et al
EPI_ISL_479252,"Virology Department, Sheffield Teaching Hospitals NHS Foundation Trust/Department of Infection, Immunity and Cardiovascular Disease, The Medical School, University of Sheffield",COVID-19 Genomics UK (COG-UK) Consortium,Thushan de Silva et al
EPI_ISL_442404,"Virology Department, Sheffield Teaching Hospitals NHS Foundation Trust/Department of Infection, Immunity and Cardiovascular Disease, The Medical School, University of Sheffield",COVID-19 Genomics UK (COG-UK) Consortium,Thushan de Silva et al
EPI_ISL_457651,"Virology Department, Sheffield Teaching Hospitals NHS Foundation Trust/Department of Infection, Immunity and Cardiovascular Disease, The Medical School, University of Sheffield",COVID-19 Genomics UK (COG-UK) Consortium,Thushan de Silva et al
EPI_ISL_442405,"Virology Department, Sheffield Teaching Hospitals NHS Foundation Trust/Department of Infection, Immunity and Cardiovascular Disease, The Medical School, University of Sheffield",COVID-19 Genomics UK (COG-UK) Consortium,Thushan de Silva et al
EPI_ISL_442406,"Virology Department, Sheffield Teaching Hospitals NHS Foundation Trust/Department of Infection, Immunity and Cardiovascular Disease, The Medical School, University of Sheffield",COVID-19 Genomics UK (COG-UK) Consortium,Thushan de Silva et al
EPI_ISL_432521,"Virology Department, Sheffield Teaching Hospitals NHS Foundation Trust / Virology Department, Sheffield Teaching Hospitals NHS Foundation Trust",COVID-19 Genomics UK (COG-UK) Consortium,Thushan de Silva et al
EPI_ISL_442407,"Virology Department, Sheffield Teaching Hospitals NHS Foundation Trust/Department of Infection, Immunity and Cardiovascular Disease, The Medical School, University of Sheffield",COVID-19 Genomics UK (COG-UK) Consortium,Thushan de Silva et al
EPI_ISL_432522,"Virology Department, Sheffield Teaching Hospitals NHS Foundation Trust / Virology Department, Sheffield Teaching Hospitals NHS Foundation Trust",COVID-19 Genomics UK (COG-UK) Consortium,Thushan de Silva et al
EPI_ISL_442408,"Virology Department, Sheffield Teaching Hospitals NHS Foundation Trust/Department of Infection, Immunity and Cardiovascular Disease, The Medical School, University of Sheffield",COVID-19 Genomics UK (COG-UK) Consortium,Thushan de Silva et al
EPI_ISL_475443,"Virology Department, Sheffield Teaching Hospitals NHS Foundation Trust/Department of Infection, Immunity and Cardiovascular Disease, The Medical School, University of Sheffield",COVID-19 Genomics UK (COG-UK) Consortium,Thushan de Silva et al
EPI_ISL_448881,"Virology Department, Sheffield Teaching Hospitals NHS Foundation Trust/Department of Infection, Immunity and Cardiovascular Disease, The Medical School, University of Sheffield",COVID-19 Genomics UK (COG-UK) Consortium,Thushan de Silva et al
EPI_ISL_475444,"Virology Department, Sheffield Teaching Hospitals NHS Foundation Trust/Department of Infection, Immunity and Cardiovascular Disease, The Medical School, University of Sheffield",COVID-19 Genomics UK (COG-UK) Consortium,Thushan de Silva et al
EPI_ISL_462055,"Virology Department, Sheffield Teaching Hospitals NHS Foundation Trust/Department of Infection, Immunity and Cardiovascular Disease, The Medical School, University of Sheffield",COVID-19 Genomics UK (COG-UK) Consortium,Thushan de Silva et al
EPI_ISL_432523,"Virology Department, Sheffield Teaching Hospitals NHS Foundation Trust / Virology Department, Sheffield Teaching Hospitals NHS Foundation Trust",COVID-19 Genomics UK (COG-UK) Consortium,Thushan de Silva et al
EPI_ISL_457652,"Virology Department, Sheffield Teaching Hospitals NHS Foundation Trust/Department of Infection, Immunity and Cardiovascular Disease, The Medical School, University of Sheffield",COVID-19 Genomics UK (COG-UK) Consortium,Thushan de Silva et al
EPI_ISL_442409,"Virology Department, Sheffield Teaching Hospitals NHS Foundation Trust/Department of Infection, Immunity and Cardiovascular Disease, The Medical School, University of Sheffield",COVID-19 Genomics UK (COG-UK) Consortium,Thushan de Silva et al
EPI_ISL_457653,"Virology Department, Sheffield Teaching Hospitals NHS Foundation Trust/Department of Infection, Immunity and Cardiovascular Disease, The Medical School, University of Sheffield",COVID-19 Genomics UK (COG-UK) Consortium,Thushan de Silva et al
EPI_ISL_475445,"Virology Department, Sheffield Teaching Hospitals NHS Foundation Trust/Department of Infection, Immunity and Cardiovascular Disease, The Medical School, University of Sheffield",COVID-19 Genomics UK (COG-UK) Consortium,Thushan de Silva et al
EPI_ISL_442410,"Virology Department, Sheffield Teaching Hospitals NHS Foundation Trust/Department of Infection, Immunity and Cardiovascular Disease, The Medical School, University of Sheffield",COVID-19 Genomics UK (COG-UK) Consortium,Thushan de Silva et al
EPI_ISL_453746,"Virology Department, Sheffield Teaching Hospitals NHS Foundation Trust/Department of Infection, Immunity and Cardiovascular Disease, The Medical School, University of Sheffield",COVID-19 Genomics UK (COG-UK) Consortium,Thushan de Silva et al
EPI_ISL_479253,"Virology Department, Sheffield Teaching Hospitals NHS Foundation Trust/Department of Infection, Immunity and Cardiovascular Disease, The Medical School, University of Sheffield",COVID-19 Genomics UK (COG-UK) Consortium,Thushan de Silva et al
EPI_ISL_432525,"Virology Department, Sheffield Teaching Hospitals NHS Foundation Trust / Virology Department, Sheffield Teaching Hospitals NHS Foundation Trust",COVID-19 Genomics UK (COG-UK) Consortium,Thushan de Silva et al
EPI_ISL_442411,"Virology Department, Sheffield Teaching Hospitals NHS Foundation Trust/Department of Infection, Immunity and Cardiovascular Disease, The Medical School, University of Sheffield",COVID-19 Genomics UK (COG-UK) Consortium,Thushan de Silva et al
EPI_ISL_432526,"Virology Department, Sheffield Teaching Hospitals NHS Foundation Trust / Virology Department, Sheffield Teaching Hospitals NHS Foundation Trust",COVID-19 Genomics UK (COG-UK) Consortium,Thushan de Silva et al
EPI_ISL_442412,"Virology Department, Sheffield Teaching Hospitals NHS Foundation Trust/Department of Infection, Immunity and Cardiovascular Disease, The Medical School, University of Sheffield",COVID-19 Genomics UK (COG-UK) Consortium,Thushan de Silva et al
EPI_ISL_432527,"Virology Department, Sheffield Teaching Hospitals NHS Foundation Trust / Virology Department, Sheffield Teaching Hospitals NHS Foundation Trust",COVID-19 Genomics UK (COG-UK) Consortium,Thushan de Silva et al
EPI_ISL_442413,"Virology Department, Sheffield Teaching Hospitals NHS Foundation Trust/Department of Infection, Immunity and Cardiovascular Disease, The Medical School, University of Sheffield",COVID-19 Genomics UK (COG-UK) Consortium,Thushan de Silva et al
EPI_ISL_457654,"Virology Department, Sheffield Teaching Hospitals NHS Foundation Trust/Department of Infection, Immunity and Cardiovascular Disease, The Medical School, University of Sheffield",COVID-19 Genomics UK (COG-UK) Consortium,Thushan de Silva et al
EPI_ISL_442414,"Virology Department, Sheffield Teaching Hospitals NHS Foundation Trust/Department of Infection, Immunity and Cardiovascular Disease, The Medical School, University of Sheffield",COVID-19 Genomics UK (COG-UK) Consortium,Thushan de Silva et al
EPI_ISL_442415,"Virology Department, Sheffield Teaching Hospitals NHS Foundation Trust/Department of Infection, Immunity and Cardiovascular Disease, The Medical School, University of Sheffield",COVID-19 Genomics UK (COG-UK) Consortium,Thushan de Silva et al
EPI_ISL_475446,"Virology Department, Sheffield Teaching Hospitals NHS Foundation Trust/Department of Infection, Immunity and Cardiovascular Disease, The Medical School, University of Sheffield",COVID-19 Genomics UK (COG-UK) Consortium,Thushan de Silva et al
EPI_ISL_457655,"Virology Department, Sheffield Teaching Hospitals NHS Foundation Trust/Department of Infection, Immunity and Cardiovascular Disease, The Medical School, University of Sheffield",COVID-19 Genomics UK (COG-UK) Consortium,Thushan de Silva et al
EPI_ISL_442416,"Virology Department, Sheffield Teaching Hospitals NHS Foundation Trust/Department of Infection, Immunity and Cardiovascular Disease, The Medical School, University of Sheffield",COVID-19 Genomics UK (COG-UK) Consortium,Thushan de Silva et al
EPI_ISL_442417,"Virology Department, Sheffield Teaching Hospitals NHS Foundation Trust/Department of Infection, Immunity and Cardiovascular Disease, The Medical School, University of Sheffield",COVID-19 Genomics UK (COG-UK) Consortium,Thushan de Silva et al
EPI_ISL_442418,"Virology Department, Sheffield Teaching Hospitals NHS Foundation Trust/Department of Infection, Immunity and Cardiovascular Disease, The Medical School, University of Sheffield",COVID-19 Genomics UK (COG-UK) Consortium,Thushan de Silva et al
EPI_ISL_432528,"Virology Department, Sheffield Teaching Hospitals NHS Foundation Trust / Virology Department, Sheffield Teaching Hospitals NHS Foundation Trust",COVID-19 Genomics UK (COG-UK) Consortium,Thushan de Silva et al
EPI_ISL_457656,"Virology Department, Sheffield Teaching Hospitals NHS Foundation Trust/Department of Infection, Immunity and Cardiovascular Disease, The Medical School, University of Sheffield",COVID-19 Genomics UK (COG-UK) Consortium,Thushan de Silva et al
EPI_ISL_462056,"Virology Department, Sheffield Teaching Hospitals NHS Foundation Trust/Department of Infection, Immunity and Cardiovascular Disease, The Medical School, University of Sheffield",COVID-19 Genomics UK (COG-UK) Consortium,Thushan de Silva et al
EPI_ISL_432529,"Virology Department, Sheffield Teaching Hospitals NHS Foundation Trust / Virology Department, Sheffield Teaching Hospitals NHS Foundation Trust",COVID-19 Genomics UK (COG-UK) Consortium,Thushan de Silva et al
EPI_ISL_457657,"Virology Department, Sheffield Teaching Hospitals NHS Foundation Trust/Department of Infection, Immunity and Cardiovascular Disease, The Medical School, University of Sheffield",COVID-19 Genomics UK (COG-UK) Consortium,Thushan de Silva et al
EPI_ISL_442420,"Virology Department, Sheffield Teaching Hospitals NHS Foundation Trust/Department of Infection, Immunity and Cardiovascular Disease, The Medical School, University of Sheffield",COVID-19 Genomics UK (COG-UK) Consortium,Thushan de Silva et al
EPI_ISL_462057,"Virology Department, Sheffield Teaching Hospitals NHS Foundation Trust/Department of Infection, Immunity and Cardiovascular Disease, The Medical School, University of Sheffield",COVID-19 Genomics UK (COG-UK) Consortium,Thushan de Silva et al
EPI_ISL_432530,"Virology Department, Sheffield Teaching Hospitals NHS Foundation Trust / Virology Department, Sheffield Teaching Hospitals NHS Foundation Trust",COVID-19 Genomics UK (COG-UK) Consortium,Thushan de Silva et al
EPI_ISL_475447,"Virology Department, Sheffield Teaching Hospitals NHS Foundation Trust/Department of Infection, Immunity and Cardiovascular Disease, The Medical School, University of Sheffield",COVID-19 Genomics UK (COG-UK) Consortium,Thushan de Silva et al
EPI_ISL_462058,"Virology Department, Sheffield Teaching Hospitals NHS Foundation Trust/Department of Infection, Immunity and Cardiovascular Disease, The Medical School, University of Sheffield",COVID-19 Genomics UK (COG-UK) Consortium,Thushan de Silva et al
EPI_ISL_432531,"Virology Department, Sheffield Teaching Hospitals NHS Foundation Trust / Virology Department, Sheffield Teaching Hospitals NHS Foundation Trust",COVID-19 Genomics UK (COG-UK) Consortium,Thushan de Silva et al
EPI_ISL_448882,"Virology Department, Sheffield Teaching Hospitals NHS Foundation Trust/Department of Infection, Immunity and Cardiovascular Disease, The Medical School, University of Sheffield",COVID-19 Genomics UK (COG-UK) Consortium,Thushan de Silva et al
EPI_ISL_442421,"Virology Department, Sheffield Teaching Hospitals NHS Foundation Trust/Department of Infection, Immunity and Cardiovascular Disease, The Medical School, University of Sheffield",COVID-19 Genomics UK (COG-UK) Consortium,Thushan de Silva et al
EPI_ISL_432532,"Virology Department, Sheffield Teaching Hospitals NHS Foundation Trust / Virology Department, Sheffield Teaching Hospitals NHS Foundation Trust",COVID-19 Genomics UK (COG-UK) Consortium,Thushan de Silva et al
EPI_ISL_432533,"Virology Department, Sheffield Teaching Hospitals NHS Foundation Trust / Virology Department, Sheffield Teaching Hospitals NHS Foundation Trust",COVID-19 Genomics UK (COG-UK) Consortium,Thushan de Silva et al
EPI_ISL_475448,"Virology Department, Sheffield Teaching Hospitals NHS Foundation Trust/Department of Infection, Immunity and Cardiovascular Disease, The Medical School, University of Sheffield",COVID-19 Genomics UK (COG-UK) Consortium,Thushan de Silva et al
EPI_ISL_479254,"Virology Department, Sheffield Teaching Hospitals NHS Foundation Trust/Department of Infection, Immunity and Cardiovascular Disease, The Medical School, University of Sheffield",COVID-19 Genomics UK (COG-UK) Consortium,Thushan de Silva et al
EPI_ISL_462059,"Virology Department, Sheffield Teaching Hospitals NHS Foundation Trust/Department of Infection, Immunity and Cardiovascular Disease, The Medical School, University of Sheffield",COVID-19 Genomics UK (COG-UK) Consortium,Thushan de Silva et al
EPI_ISL_442422,"Virology Department, Sheffield Teaching Hospitals NHS Foundation Trust/Department of Infection, Immunity and Cardiovascular Disease, The Medical School, University of Sheffield",COVID-19 Genomics UK (COG-UK) Consortium,Thushan de Silva et al
EPI_ISL_453747,"Virology Department, Sheffield Teaching Hospitals NHS Foundation Trust/Department of Infection, Immunity and Cardiovascular Disease, The Medical School, University of Sheffield",COVID-19 Genomics UK (COG-UK) Consortium,Thushan de Silva et al
EPI_ISL_432534,"Virology Department, Sheffield Teaching Hospitals NHS Foundation Trust / Virology Department, Sheffield Teaching Hospitals NHS Foundation Trust",COVID-19 Genomics UK (COG-UK) Consortium,Thushan de Silva et al
EPI_ISL_432535,"Virology Department, Sheffield Teaching Hospitals NHS Foundation Trust / Virology Department, Sheffield Teaching Hospitals NHS Foundation Trust",COVID-19 Genomics UK (COG-UK) Consortium,Thushan de Silva et al
EPI_ISL_453748,"Virology Department, Sheffield Teaching Hospitals NHS Foundation Trust/Department of Infection, Immunity and Cardiovascular Disease, The Medical School, University of Sheffield",COVID-19 Genomics UK (COG-UK) Consortium,Thushan de Silva et al
EPI_ISL_462060,"Virology Department, Sheffield Teaching Hospitals NHS Foundation Trust/Department of Infection, Immunity and Cardiovascular Disease, The Medical School, University of Sheffield",COVID-19 Genomics UK (COG-UK) Consortium,Thushan de Silva et al
EPI_ISL_432536,"Virology Department, Sheffield Teaching Hospitals NHS Foundation Trust / Virology Department, Sheffield Teaching Hospitals NHS Foundation Trust",COVID-19 Genomics UK (COG-UK) Consortium,Thushan de Silva et al
EPI_ISL_462061,"Virology Department, Sheffield Teaching Hospitals NHS Foundation Trust/Department of Infection, Immunity and Cardiovascular Disease, The Medical School, University of Sheffield",COVID-19 Genomics UK (COG-UK) Consortium,Thushan de Silva et al
EPI_ISL_475449,"Virology Department, Sheffield Teaching Hospitals NHS Foundation Trust/Department of Infection, Immunity and Cardiovascular Disease, The Medical School, University of Sheffield",COVID-19 Genomics UK (COG-UK) Consortium,Thushan de Silva et al
EPI_ISL_432537,"Virology Department, Sheffield Teaching Hospitals NHS Foundation Trust / Virology Department, Sheffield Teaching Hospitals NHS Foundation Trust",COVID-19 Genomics UK (COG-UK) Consortium,Thushan de Silva et al
EPI_ISL_475450,"Virology Department, Sheffield Teaching Hospitals NHS Foundation Trust/Department of Infection, Immunity and Cardiovascular Disease, The Medical School, University of Sheffield",COVID-19 Genomics UK (COG-UK) Consortium,Thushan de Silva et al
EPI_ISL_475451,"Virology Department, Sheffield Teaching Hospitals NHS Foundation Trust/Department of Infection, Immunity and Cardiovascular Disease, The Medical School, University of Sheffield",COVID-19 Genomics UK (COG-UK) Consortium,Thushan de Silva et al
EPI_ISL_457658,"Virology Department, Sheffield Teaching Hospitals NHS Foundation Trust/Department of Infection, Immunity and Cardiovascular Disease, The Medical School, University of Sheffield",COVID-19 Genomics UK (COG-UK) Consortium,Thushan de Silva et al
EPI_ISL_442423,"Virology Department, Sheffield Teaching Hospitals NHS Foundation Trust/Department of Infection, Immunity and Cardiovascular Disease, The Medical School, University of Sheffield",COVID-19 Genomics UK (COG-UK) Consortium,Thushan de Silva et al
EPI_ISL_442424,"Virology Department, Sheffield Teaching Hospitals NHS Foundation Trust/Department of Infection, Immunity and Cardiovascular Disease, The Medical School, University of Sheffield",COVID-19 Genomics UK (COG-UK) Consortium,Thushan de Silva et al
EPI_ISL_432538,"Virology Department, Sheffield Teaching Hospitals NHS Foundation Trust / Virology Department, Sheffield Teaching Hospitals NHS Foundation Trust",COVID-19 Genomics UK (COG-UK) Consortium,Thushan de Silva et al
EPI_ISL_432539,"Virology Department, Sheffield Teaching Hospitals NHS Foundation Trust / Virology Department, Sheffield Teaching Hospitals NHS Foundation Trust",COVID-19 Genomics UK (COG-UK) Consortium,Thushan de Silva et al
EPI_ISL_442425,"Virology Department, Sheffield Teaching Hospitals NHS Foundation Trust/Department of Infection, Immunity and Cardiovascular Disease, The Medical School, University of Sheffield",COVID-19 Genomics UK (COG-UK) Consortium,Thushan de Silva et al
EPI_ISL_475452,"Virology Department, Sheffield Teaching Hospitals NHS Foundation Trust/Department of Infection, Immunity and Cardiovascular Disease, The Medical School, University of Sheffield",COVID-19 Genomics UK (COG-UK) Consortium,Thushan de Silva et al
EPI_ISL_479255,"Virology Department, Sheffield Teaching Hospitals NHS Foundation Trust/Department of Infection, Immunity and Cardiovascular Disease, The Medical School, University of Sheffield",COVID-19 Genomics UK (COG-UK) Consortium,Thushan de Silva et al
EPI_ISL_432540,"Virology Department, Sheffield Teaching Hospitals NHS Foundation Trust / Virology Department, Sheffield Teaching Hospitals NHS Foundation Trust",COVID-19 Genomics UK (COG-UK) Consortium,Thushan de Silva et al
EPI_ISL_453749,"Virology Department, Sheffield Teaching Hospitals NHS Foundation Trust/Department of Infection, Immunity and Cardiovascular Disease, The Medical School, University of Sheffield",COVID-19 Genomics UK (COG-UK) Consortium,Thushan de Silva et al
EPI_ISL_475453,"Virology Department, Sheffield Teaching Hospitals NHS Foundation Trust/Department of Infection, Immunity and Cardiovascular Disease, The Medical School, University of Sheffield",COVID-19 Genomics UK (COG-UK) Consortium,Thushan de Silva et al
EPI_ISL_479256,"Virology Department, Sheffield Teaching Hospitals NHS Foundation Trust/Department of Infection, Immunity and Cardiovascular Disease, The Medical School, University of Sheffield",COVID-19 Genomics UK (COG-UK) Consortium,Thushan de Silva et al
EPI_ISL_475454,"Virology Department, Sheffield Teaching Hospitals NHS Foundation Trust/Department of Infection, Immunity and Cardiovascular Disease, The Medical School, University of Sheffield",COVID-19 Genomics UK (COG-UK) Consortium,Thushan de Silva et al
EPI_ISL_432541,"Virology Department, Sheffield Teaching Hospitals NHS Foundation Trust / Virology Department, Sheffield Teaching Hospitals NHS Foundation Trust",COVID-19 Genomics UK (COG-UK) Consortium,Thushan de Silva et al
EPI_ISL_442427,"Virology Department, Sheffield Teaching Hospitals NHS Foundation Trust/Department of Infection, Immunity and Cardiovascular Disease, The Medical School, University of Sheffield",COVID-19 Genomics UK (COG-UK) Consortium,Thushan de Silva et al
EPI_ISL_432542,"Virology Department, Sheffield Teaching Hospitals NHS Foundation Trust / Virology Department, Sheffield Teaching Hospitals NHS Foundation Trust",COVID-19 Genomics UK (COG-UK) Consortium,Thushan de Silva et al
EPI_ISL_453750,"Virology Department, Sheffield Teaching Hospitals NHS Foundation Trust/Department of Infection, Immunity and Cardiovascular Disease, The Medical School, University of Sheffield",COVID-19 Genomics UK (COG-UK) Consortium,Thushan de Silva et al
EPI_ISL_432543,"Virology Department, Sheffield Teaching Hospitals NHS Foundation Trust / Virology Department, Sheffield Teaching Hospitals NHS Foundation Trust",COVID-19 Genomics UK (COG-UK) Consortium,Thushan de Silva et al
EPI_ISL_475455,"Virology Department, Sheffield Teaching Hospitals NHS Foundation Trust/Department of Infection, Immunity and Cardiovascular Disease, The Medical School, University of Sheffield",COVID-19 Genomics UK (COG-UK) Consortium,Thushan de Silva et al
EPI_ISL_432544,"Virology Department, Sheffield Teaching Hospitals NHS Foundation Trust / Virology Department, Sheffield Teaching Hospitals NHS Foundation Trust",COVID-19 Genomics UK (COG-UK) Consortium,Thushan de Silva et al
EPI_ISL_442428,"Virology Department, Sheffield Teaching Hospitals NHS Foundation Trust/Department of Infection, Immunity and Cardiovascular Disease, The Medical School, University of Sheffield",COVID-19 Genomics UK (COG-UK) Consortium,Thushan de Silva et al
EPI_ISL_462062,"Virology Department, Sheffield Teaching Hospitals NHS Foundation Trust/Department of Infection, Immunity and Cardiovascular Disease, The Medical School, University of Sheffield",COVID-19 Genomics UK (COG-UK) Consortium,Thushan de Silva et al
EPI_ISL_432545,"Virology Department, Sheffield Teaching Hospitals NHS Foundation Trust / Virology Department, Sheffield Teaching Hospitals NHS Foundation Trust",COVID-19 Genomics UK (COG-UK) Consortium,Thushan de Silva et al
EPI_ISL_442429,"Virology Department, Sheffield Teaching Hospitals NHS Foundation Trust/Department of Infection, Immunity and Cardiovascular Disease, The Medical School, University of Sheffield",COVID-19 Genomics UK (COG-UK) Consortium,Thushan de Silva et al
EPI_ISL_432546,"Virology Department, Sheffield Teaching Hospitals NHS Foundation Trust / Virology Department, Sheffield Teaching Hospitals NHS Foundation Trust",COVID-19 Genomics UK (COG-UK) Consortium,Thushan de Silva et al
EPI_ISL_442430,"Virology Department, Sheffield Teaching Hospitals NHS Foundation Trust/Department of Infection, Immunity and Cardiovascular Disease, The Medical School, University of Sheffield",COVID-19 Genomics UK (COG-UK) Consortium,Thushan de Silva et al
EPI_ISL_475456,"Virology Department, Sheffield Teaching Hospitals NHS Foundation Trust/Department of Infection, Immunity and Cardiovascular Disease, The Medical School, University of Sheffield",COVID-19 Genomics UK (COG-UK) Consortium,Thushan de Silva et al
EPI_ISL_453751,"Virology Department, Sheffield Teaching Hospitals NHS Foundation Trust/Department of Infection, Immunity and Cardiovascular Disease, The Medical School, University of Sheffield",COVID-19 Genomics UK (COG-UK) Consortium,Thushan de Silva et al
EPI_ISL_432547,"Virology Department, Sheffield Teaching Hospitals NHS Foundation Trust / Virology Department, Sheffield Teaching Hospitals NHS Foundation Trust",COVID-19 Genomics UK (COG-UK) Consortium,Thushan de Silva et al
EPI_ISL_462063,"Virology Department, Sheffield Teaching Hospitals NHS Foundation Trust/Department of Infection, Immunity and Cardiovascular Disease, The Medical School, University of Sheffield",COVID-19 Genomics UK (COG-UK) Consortium,Thushan de Silva et al
EPI_ISL_442431,"Virology Department, Sheffield Teaching Hospitals NHS Foundation Trust/Department of Infection, Immunity and Cardiovascular Disease, The Medical School, University of Sheffield",COVID-19 Genomics UK (COG-UK) Consortium,Thushan de Silva et al
EPI_ISL_442432,"Virology Department, Sheffield Teaching Hospitals NHS Foundation Trust/Department of Infection, Immunity and Cardiovascular Disease, The Medical School, University of Sheffield",COVID-19 Genomics UK (COG-UK) Consortium,Thushan de Silva et al
EPI_ISL_442433,"Virology Department, Sheffield Teaching Hospitals NHS Foundation Trust/Department of Infection, Immunity and Cardiovascular Disease, The Medical School, University of Sheffield",COVID-19 Genomics UK (COG-UK) Consortium,Thushan de Silva et al
EPI_ISL_475457,"Virology Department, Sheffield Teaching Hospitals NHS Foundation Trust/Department of Infection, Immunity and Cardiovascular Disease, The Medical School, University of Sheffield",COVID-19 Genomics UK (COG-UK) Consortium,Thushan de Silva et al
EPI_ISL_442434,"Virology Department, Sheffield Teaching Hospitals NHS Foundation Trust/Department of Infection, Immunity and Cardiovascular Disease, The Medical School, University of Sheffield",COVID-19 Genomics UK (COG-UK) Consortium,Thushan de Silva et al
EPI_ISL_475458,"Virology Department, Sheffield Teaching Hospitals NHS Foundation Trust/Department of Infection, Immunity and Cardiovascular Disease, The Medical School, University of Sheffield",COVID-19 Genomics UK (COG-UK) Consortium,Thushan de Silva et al
EPI_ISL_479258,"Virology Department, Sheffield Teaching Hospitals NHS Foundation Trust/Department of Infection, Immunity and Cardiovascular Disease, The Medical School, University of Sheffield",COVID-19 Genomics UK (COG-UK) Consortium,Thushan de Silva et al
EPI_ISL_475459,"Virology Department, Sheffield Teaching Hospitals NHS Foundation Trust/Department of Infection, Immunity and Cardiovascular Disease, The Medical School, University of Sheffield",COVID-19 Genomics UK (COG-UK) Consortium,Thushan de Silva et al
EPI_ISL_448883,"Virology Department, Sheffield Teaching Hospitals NHS Foundation Trust/Department of Infection, Immunity and Cardiovascular Disease, The Medical School, University of Sheffield",COVID-19 Genomics UK (COG-UK) Consortium,Thushan de Silva et al
EPI_ISL_442435,"Virology Department, Sheffield Teaching Hospitals NHS Foundation Trust/Department of Infection, Immunity and Cardiovascular Disease, The Medical School, University of Sheffield",COVID-19 Genomics UK (COG-UK) Consortium,Thushan de Silva et al
EPI_ISL_432548,"Virology Department, Sheffield Teaching Hospitals NHS Foundation Trust / Virology Department, Sheffield Teaching Hospitals NHS Foundation Trust",COVID-19 Genomics UK (COG-UK) Consortium,Thushan de Silva et al
EPI_ISL_442436,"Virology Department, Sheffield Teaching Hospitals NHS Foundation Trust/Department of Infection, Immunity and Cardiovascular Disease, The Medical School, University of Sheffield",COVID-19 Genomics UK (COG-UK) Consortium,Thushan de Silva et al
EPI_ISL_479259,"Virology Department, Sheffield Teaching Hospitals NHS Foundation Trust/Department of Infection, Immunity and Cardiovascular Disease, The Medical School, University of Sheffield",COVID-19 Genomics UK (COG-UK) Consortium,Thushan de Silva et al
EPI_ISL_442437,"Virology Department, Sheffield Teaching Hospitals NHS Foundation Trust/Department of Infection, Immunity and Cardiovascular Disease, The Medical School, University of Sheffield",COVID-19 Genomics UK (COG-UK) Consortium,Thushan de Silva et al
EPI_ISL_453752,"Virology Department, Sheffield Teaching Hospitals NHS Foundation Trust/Department of Infection, Immunity and Cardiovascular Disease, The Medical School, University of Sheffield",COVID-19 Genomics UK (COG-UK) Consortium,Thushan de Silva et al
EPI_ISL_432549,"Virology Department, Sheffield Teaching Hospitals NHS Foundation Trust / Virology Department, Sheffield Teaching Hospitals NHS Foundation Trust",COVID-19 Genomics UK (COG-UK) Consortium,Thushan de Silva et al
EPI_ISL_432550,"Virology Department, Sheffield Teaching Hospitals NHS Foundation Trust / Virology Department, Sheffield Teaching Hospitals NHS Foundation Trust",COVID-19 Genomics UK (COG-UK) Consortium,Thushan de Silva et al
EPI_ISL_448884,"Virology Department, Sheffield Teaching Hospitals NHS Foundation Trust/Department of Infection, Immunity and Cardiovascular Disease, The Medical School, University of Sheffield",COVID-19 Genomics UK (COG-UK) Consortium,Thushan de Silva et al
EPI_ISL_462064,"Virology Department, Sheffield Teaching Hospitals NHS Foundation Trust/Department of Infection, Immunity and Cardiovascular Disease, The Medical School, University of Sheffield",COVID-19 Genomics UK (COG-UK) Consortium,Thushan de Silva et al
EPI_ISL_432551,"Virology Department, Sheffield Teaching Hospitals NHS Foundation Trust / Virology Department, Sheffield Teaching Hospitals NHS Foundation Trust",COVID-19 Genomics UK (COG-UK) Consortium,Thushan de Silva et al
EPI_ISL_442438,"Virology Department, Sheffield Teaching Hospitals NHS Foundation Trust/Department of Infection, Immunity and Cardiovascular Disease, The Medical School, University of Sheffield",COVID-19 Genomics UK (COG-UK) Consortium,Thushan de Silva et al
EPI_ISL_479260,"Virology Department, Sheffield Teaching Hospitals NHS Foundation Trust/Department of Infection, Immunity and Cardiovascular Disease, The Medical School, University of Sheffield",COVID-19 Genomics UK (COG-UK) Consortium,Thushan de Silva et al
EPI_ISL_457659,"Virology Department, Sheffield Teaching Hospitals NHS Foundation Trust/Department of Infection, Immunity and Cardiovascular Disease, The Medical School, University of Sheffield",COVID-19 Genomics UK (COG-UK) Consortium,Thushan de Silva et al
EPI_ISL_453753,"Virology Department, Sheffield Teaching Hospitals NHS Foundation Trust/Department of Infection, Immunity and Cardiovascular Disease, The Medical School, University of Sheffield",COVID-19 Genomics UK (COG-UK) Consortium,Thushan de Silva et al
EPI_ISL_432552,"Virology Department, Sheffield Teaching Hospitals NHS Foundation Trust / Virology Department, Sheffield Teaching Hospitals NHS Foundation Trust",COVID-19 Genomics UK (COG-UK) Consortium,Thushan de Silva et al
EPI_ISL_453754,"Virology Department, Sheffield Teaching Hospitals NHS Foundation Trust/Department of Infection, Immunity and Cardiovascular Disease, The Medical School, University of Sheffield",COVID-19 Genomics UK (COG-UK) Consortium,Thushan de Silva et al
EPI_ISL_457660,"Virology Department, Sheffield Teaching Hospitals NHS Foundation Trust/Department of Infection, Immunity and Cardiovascular Disease, The Medical School, University of Sheffield",COVID-19 Genomics UK (COG-UK) Consortium,Thushan de Silva et al
EPI_ISL_457661,"Virology Department, Sheffield Teaching Hospitals NHS Foundation Trust/Department of Infection, Immunity and Cardiovascular Disease, The Medical School, University of Sheffield",COVID-19 Genomics UK (COG-UK) Consortium,Thushan de Silva et al
EPI_ISL_457662,"Virology Department, Sheffield Teaching Hospitals NHS Foundation Trust/Department of Infection, Immunity and Cardiovascular Disease, The Medical School, University of Sheffield",COVID-19 Genomics UK (COG-UK) Consortium,Thushan de Silva et al
EPI_ISL_432553,"Virology Department, Sheffield Teaching Hospitals NHS Foundation Trust / Virology Department, Sheffield Teaching Hospitals NHS Foundation Trust",COVID-19 Genomics UK (COG-UK) Consortium,Thushan de Silva et al
EPI_ISL_432554,"Virology Department, Sheffield Teaching Hospitals NHS Foundation Trust / Virology Department, Sheffield Teaching Hospitals NHS Foundation Trust",COVID-19 Genomics UK (COG-UK) Consortium,Thushan de Silva et al
EPI_ISL_479261,"Virology Department, Sheffield Teaching Hospitals NHS Foundation Trust/Department of Infection, Immunity and Cardiovascular Disease, The Medical School, University of Sheffield",COVID-19 Genomics UK (COG-UK) Consortium,Thushan de Silva et al
EPI_ISL_462065,"Virology Department, Sheffield Teaching Hospitals NHS Foundation Trust/Department of Infection, Immunity and Cardiovascular Disease, The Medical School, University of Sheffield",COVID-19 Genomics UK (COG-UK) Consortium,Thushan de Silva et al
EPI_ISL_453755,"Virology Department, Sheffield Teaching Hospitals NHS Foundation Trust/Department of Infection, Immunity and Cardiovascular Disease, The Medical School, University of Sheffield",COVID-19 Genomics UK (COG-UK) Consortium,Thushan de Silva et al
EPI_ISL_457663,"Virology Department, Sheffield Teaching Hospitals NHS Foundation Trust/Department of Infection, Immunity and Cardiovascular Disease, The Medical School, University of Sheffield",COVID-19 Genomics UK (COG-UK) Consortium,Thushan de Silva et al
EPI_ISL_448885,"Virology Department, Sheffield Teaching Hospitals NHS Foundation Trust/Department of Infection, Immunity and Cardiovascular Disease, The Medical School, University of Sheffield",COVID-19 Genomics UK (COG-UK) Consortium,Thushan de Silva et al
EPI_ISL_432555,"Virology Department, Sheffield Teaching Hospitals NHS Foundation Trust / Virology Department, Sheffield Teaching Hospitals NHS Foundation Trust",COVID-19 Genomics UK (COG-UK) Consortium,Thushan de Silva et al
EPI_ISL_432556,"Virology Department, Sheffield Teaching Hospitals NHS Foundation Trust / Virology Department, Sheffield Teaching Hospitals NHS Foundation Trust",COVID-19 Genomics UK (COG-UK) Consortium,Thushan de Silva et al
EPI_ISL_442439,"Virology Department, Sheffield Teaching Hospitals NHS Foundation Trust/Department of Infection, Immunity and Cardiovascular Disease, The Medical School, University of Sheffield",COVID-19 Genomics UK (COG-UK) Consortium,Thushan de Silva et al
EPI_ISL_432557,"Virology Department, Sheffield Teaching Hospitals NHS Foundation Trust / Virology Department, Sheffield Teaching Hospitals NHS Foundation Trust",COVID-19 Genomics UK (COG-UK) Consortium,Thushan de Silva et al
EPI_ISL_475460,"Virology Department, Sheffield Teaching Hospitals NHS Foundation Trust/Department of Infection, Immunity and Cardiovascular Disease, The Medical School, University of Sheffield",COVID-19 Genomics UK (COG-UK) Consortium,Thushan de Silva et al
EPI_ISL_453756,"Virology Department, Sheffield Teaching Hospitals NHS Foundation Trust/Department of Infection, Immunity and Cardiovascular Disease, The Medical School, University of Sheffield",COVID-19 Genomics UK (COG-UK) Consortium,Thushan de Silva et al
EPI_ISL_479262,"Virology Department, Sheffield Teaching Hospitals NHS Foundation Trust/Department of Infection, Immunity and Cardiovascular Disease, The Medical School, University of Sheffield",COVID-19 Genomics UK (COG-UK) Consortium,Thushan de Silva et al
EPI_ISL_432558,"Virology Department, Sheffield Teaching Hospitals NHS Foundation Trust / Virology Department, Sheffield Teaching Hospitals NHS Foundation Trust",COVID-19 Genomics UK (COG-UK) Consortium,Thushan de Silva et al
EPI_ISL_442440,"Virology Department, Sheffield Teaching Hospitals NHS Foundation Trust/Department of Infection, Immunity and Cardiovascular Disease, The Medical School, University of Sheffield",COVID-19 Genomics UK (COG-UK) Consortium,Thushan de Silva et al
EPI_ISL_432559,"Virology Department, Sheffield Teaching Hospitals NHS Foundation Trust / Virology Department, Sheffield Teaching Hospitals NHS Foundation Trust",COVID-19 Genomics UK (COG-UK) Consortium,Thushan de Silva et al
EPI_ISL_448886,"Virology Department, Sheffield Teaching Hospitals NHS Foundation Trust/Department of Infection, Immunity and Cardiovascular Disease, The Medical School, University of Sheffield",COVID-19 Genomics UK (COG-UK) Consortium,Thushan de Silva et al
EPI_ISL_442441,"Virology Department, Sheffield Teaching Hospitals NHS Foundation Trust/Department of Infection, Immunity and Cardiovascular Disease, The Medical School, University of Sheffield",COVID-19 Genomics UK (COG-UK) Consortium,Thushan de Silva et al
EPI_ISL_475461,"Virology Department, Sheffield Teaching Hospitals NHS Foundation Trust/Department of Infection, Immunity and Cardiovascular Disease, The Medical School, University of Sheffield",COVID-19 Genomics UK (COG-UK) Consortium,Thushan de Silva et al
EPI_ISL_462066,"Virology Department, Sheffield Teaching Hospitals NHS Foundation Trust/Department of Infection, Immunity and Cardiovascular Disease, The Medical School, University of Sheffield",COVID-19 Genomics UK (COG-UK) Consortium,Thushan de Silva et al
EPI_ISL_432560,"Virology Department, Sheffield Teaching Hospitals NHS Foundation Trust / Virology Department, Sheffield Teaching Hospitals NHS Foundation Trust",COVID-19 Genomics UK (COG-UK) Consortium,Thushan de Silva et al
EPI_ISL_432561,"Virology Department, Sheffield Teaching Hospitals NHS Foundation Trust / Virology Department, Sheffield Teaching Hospitals NHS Foundation Trust",COVID-19 Genomics UK (COG-UK) Consortium,Thushan de Silva et al
EPI_ISL_432562,"Virology Department, Sheffield Teaching Hospitals NHS Foundation Trust / Virology Department, Sheffield Teaching Hospitals NHS Foundation Trust",COVID-19 Genomics UK (COG-UK) Consortium,Thushan de Silva et al
EPI_ISL_432563,"Virology Department, Sheffield Teaching Hospitals NHS Foundation Trust / Virology Department, Sheffield Teaching Hospitals NHS Foundation Trust",COVID-19 Genomics UK (COG-UK) Consortium,Thushan de Silva et al
EPI_ISL_448887,"Virology Department, Sheffield Teaching Hospitals NHS Foundation Trust/Department of Infection, Immunity and Cardiovascular Disease, The Medical School, University of Sheffield",COVID-19 Genomics UK (COG-UK) Consortium,Thushan de Silva et al
EPI_ISL_479263,"Virology Department, Sheffield Teaching Hospitals NHS Foundation Trust/Department of Infection, Immunity and Cardiovascular Disease, The Medical School, University of Sheffield",COVID-19 Genomics UK (COG-UK) Consortium,Thushan de Silva et al
EPI_ISL_475462,"Virology Department, Sheffield Teaching Hospitals NHS Foundation Trust/Department of Infection, Immunity and Cardiovascular Disease, The Medical School, University of Sheffield",COVID-19 Genomics UK (COG-UK) Consortium,Thushan de Silva et al
EPI_ISL_442442,"Virology Department, Sheffield Teaching Hospitals NHS Foundation Trust/Department of Infection, Immunity and Cardiovascular Disease, The Medical School, University of Sheffield",COVID-19 Genomics UK (COG-UK) Consortium,Thushan de Silva et al
EPI_ISL_432564,"Virology Department, Sheffield Teaching Hospitals NHS Foundation Trust / Virology Department, Sheffield Teaching Hospitals NHS Foundation Trust",COVID-19 Genomics UK (COG-UK) Consortium,Thushan de Silva et al
EPI_ISL_475463,"Virology Department, Sheffield Teaching Hospitals NHS Foundation Trust/Department of Infection, Immunity and Cardiovascular Disease, The Medical School, University of Sheffield",COVID-19 Genomics UK (COG-UK) Consortium,Thushan de Silva et al
EPI_ISL_432565,"Virology Department, Sheffield Teaching Hospitals NHS Foundation Trust / Virology Department, Sheffield Teaching Hospitals NHS Foundation Trust",COVID-19 Genomics UK (COG-UK) Consortium,Thushan de Silva et al
EPI_ISL_457664,"Virology Department, Sheffield Teaching Hospitals NHS Foundation Trust/Department of Infection, Immunity and Cardiovascular Disease, The Medical School, University of Sheffield",COVID-19 Genomics UK (COG-UK) Consortium,Thushan de Silva et al
EPI_ISL_479264,"Virology Department, Sheffield Teaching Hospitals NHS Foundation Trust/Department of Infection, Immunity and Cardiovascular Disease, The Medical School, University of Sheffield",COVID-19 Genomics UK (COG-UK) Consortium,Thushan de Silva et al
EPI_ISL_448888,"Virology Department, Sheffield Teaching Hospitals NHS Foundation Trust/Department of Infection, Immunity and Cardiovascular Disease, The Medical School, University of Sheffield",COVID-19 Genomics UK (COG-UK) Consortium,Thushan de Silva et al
EPI_ISL_432566,"Virology Department, Sheffield Teaching Hospitals NHS Foundation Trust / Virology Department, Sheffield Teaching Hospitals NHS Foundation Trust",COVID-19 Genomics UK (COG-UK) Consortium,Thushan de Silva et al
EPI_ISL_448889,"Virology Department, Sheffield Teaching Hospitals NHS Foundation Trust/Department of Infection, Immunity and Cardiovascular Disease, The Medical School, University of Sheffield",COVID-19 Genomics UK (COG-UK) Consortium,Thushan de Silva et al
EPI_ISL_475464,"Virology Department, Sheffield Teaching Hospitals NHS Foundation Trust/Department of Infection, Immunity and Cardiovascular Disease, The Medical School, University of Sheffield",COVID-19 Genomics UK (COG-UK) Consortium,Thushan de Silva et al
EPI_ISL_432567,"Virology Department, Sheffield Teaching Hospitals NHS Foundation Trust / Virology Department, Sheffield Teaching Hospitals NHS Foundation Trust",COVID-19 Genomics UK (COG-UK) Consortium,Thushan de Silva et al
EPI_ISL_462067,"Virology Department, Sheffield Teaching Hospitals NHS Foundation Trust/Department of Infection, Immunity and Cardiovascular Disease, The Medical School, University of Sheffield",COVID-19 Genomics UK (COG-UK) Consortium,Thushan de Silva et al
EPI_ISL_448890,"Virology Department, Sheffield Teaching Hospitals NHS Foundation Trust/Department of Infection, Immunity and Cardiovascular Disease, The Medical School, University of Sheffield",COVID-19 Genomics UK (COG-UK) Consortium,Thushan de Silva et al
EPI_ISL_442443,"Virology Department, Sheffield Teaching Hospitals NHS Foundation Trust/Department of Infection, Immunity and Cardiovascular Disease, The Medical School, University of Sheffield",COVID-19 Genomics UK (COG-UK) Consortium,Thushan de Silva et al
EPI_ISL_432568,"Virology Department, Sheffield Teaching Hospitals NHS Foundation Trust / Virology Department, Sheffield Teaching Hospitals NHS Foundation Trust",COVID-19 Genomics UK (COG-UK) Consortium,Thushan de Silva et al
EPI_ISL_442444,"Virology Department, Sheffield Teaching Hospitals NHS Foundation Trust/Department of Infection, Immunity and Cardiovascular Disease, The Medical School, University of Sheffield",COVID-19 Genomics UK (COG-UK) Consortium,Thushan de Silva et al
EPI_ISL_475465,"Virology Department, Sheffield Teaching Hospitals NHS Foundation Trust/Department of Infection, Immunity and Cardiovascular Disease, The Medical School, University of Sheffield",COVID-19 Genomics UK (COG-UK) Consortium,Thushan de Silva et al
EPI_ISL_442445,"Virology Department, Sheffield Teaching Hospitals NHS Foundation Trust/Department of Infection, Immunity and Cardiovascular Disease, The Medical School, University of Sheffield",COVID-19 Genomics UK (COG-UK) Consortium,Thushan de Silva et al
EPI_ISL_475466,"Virology Department, Sheffield Teaching Hospitals NHS Foundation Trust/Department of Infection, Immunity and Cardiovascular Disease, The Medical School, University of Sheffield",COVID-19 Genomics UK (COG-UK) Consortium,Thushan de Silva et al
EPI_ISL_475467,"Virology Department, Sheffield Teaching Hospitals NHS Foundation Trust/Department of Infection, Immunity and Cardiovascular Disease, The Medical School, University of Sheffield",COVID-19 Genomics UK (COG-UK) Consortium,Thushan de Silva et al
EPI_ISL_462068,"Virology Department, Sheffield Teaching Hospitals NHS Foundation Trust/Department of Infection, Immunity and Cardiovascular Disease, The Medical School, University of Sheffield",COVID-19 Genomics UK (COG-UK) Consortium,Thushan de Silva et al
EPI_ISL_432569,"Virology Department, Sheffield Teaching Hospitals NHS Foundation Trust / Virology Department, Sheffield Teaching Hospitals NHS Foundation Trust",COVID-19 Genomics UK (COG-UK) Consortium,Thushan de Silva et al
EPI_ISL_475468,"Virology Department, Sheffield Teaching Hospitals NHS Foundation Trust/Department of Infection, Immunity and Cardiovascular Disease, The Medical School, University of Sheffield",COVID-19 Genomics UK (COG-UK) Consortium,Thushan de Silva et al
EPI_ISL_432570,"Virology Department, Sheffield Teaching Hospitals NHS Foundation Trust / Virology Department, Sheffield Teaching Hospitals NHS Foundation Trust",COVID-19 Genomics UK (COG-UK) Consortium,Thushan de Silva et al
EPI_ISL_475469,"Virology Department, Sheffield Teaching Hospitals NHS Foundation Trust/Department of Infection, Immunity and Cardiovascular Disease, The Medical School, University of Sheffield",COVID-19 Genomics UK (COG-UK) Consortium,Thushan de Silva et al
EPI_ISL_475470,"Virology Department, Sheffield Teaching Hospitals NHS Foundation Trust/Department of Infection, Immunity and Cardiovascular Disease, The Medical School, University of Sheffield",COVID-19 Genomics UK (COG-UK) Consortium,Thushan de Silva et al
EPI_ISL_442446,"Virology Department, Sheffield Teaching Hospitals NHS Foundation Trust/Department of Infection, Immunity and Cardiovascular Disease, The Medical School, University of Sheffield",COVID-19 Genomics UK (COG-UK) Consortium,Thushan de Silva et al
EPI_ISL_432571,"Virology Department, Sheffield Teaching Hospitals NHS Foundation Trust / Virology Department, Sheffield Teaching Hospitals NHS Foundation Trust",COVID-19 Genomics UK (COG-UK) Consortium,Thushan de Silva et al
EPI_ISL_432572,"Virology Department, Sheffield Teaching Hospitals NHS Foundation Trust / Virology Department, Sheffield Teaching Hospitals NHS Foundation Trust",COVID-19 Genomics UK (COG-UK) Consortium,Thushan de Silva et al
EPI_ISL_442447,"Virology Department, Sheffield Teaching Hospitals NHS Foundation Trust/Department of Infection, Immunity and Cardiovascular Disease, The Medical School, University of Sheffield",COVID-19 Genomics UK (COG-UK) Consortium,Thushan de Silva et al
EPI_ISL_457665,"Virology Department, Sheffield Teaching Hospitals NHS Foundation Trust/Department of Infection, Immunity and Cardiovascular Disease, The Medical School, University of Sheffield",COVID-19 Genomics UK (COG-UK) Consortium,Thushan de Silva et al
EPI_ISL_432573,"Virology Department, Sheffield Teaching Hospitals NHS Foundation Trust / Virology Department, Sheffield Teaching Hospitals NHS Foundation Trust",COVID-19 Genomics UK (COG-UK) Consortium,Thushan de Silva et al
EPI_ISL_432574,"Virology Department, Sheffield Teaching Hospitals NHS Foundation Trust / Virology Department, Sheffield Teaching Hospitals NHS Foundation Trust",COVID-19 Genomics UK (COG-UK) Consortium,Thushan de Silva et al
EPI_ISL_448891,"Virology Department, Sheffield Teaching Hospitals NHS Foundation Trust/Department of Infection, Immunity and Cardiovascular Disease, The Medical School, University of Sheffield",COVID-19 Genomics UK (COG-UK) Consortium,Thushan de Silva et al
EPI_ISL_432575,"Virology Department, Sheffield Teaching Hospitals NHS Foundation Trust / Virology Department, Sheffield Teaching Hospitals NHS Foundation Trust",COVID-19 Genomics UK (COG-UK) Consortium,Thushan de Silva et al
EPI_ISL_479265,"Virology Department, Sheffield Teaching Hospitals NHS Foundation Trust/Department of Infection, Immunity and Cardiovascular Disease, The Medical School, University of Sheffield",COVID-19 Genomics UK (COG-UK) Consortium,Thushan de Silva et al
EPI_ISL_457666,"Virology Department, Sheffield Teaching Hospitals NHS Foundation Trust/Department of Infection, Immunity and Cardiovascular Disease, The Medical School, University of Sheffield",COVID-19 Genomics UK (COG-UK) Consortium,Thushan de Silva et al
EPI_ISL_432576,"Virology Department, Sheffield Teaching Hospitals NHS Foundation Trust / Virology Department, Sheffield Teaching Hospitals NHS Foundation Trust",COVID-19 Genomics UK (COG-UK) Consortium,Thushan de Silva et al
EPI_ISL_442448,"Virology Department, Sheffield Teaching Hospitals NHS Foundation Trust/Department of Infection, Immunity and Cardiovascular Disease, The Medical School, University of Sheffield",COVID-19 Genomics UK (COG-UK) Consortium,Thushan de Silva et al
EPI_ISL_475471,"Virology Department, Sheffield Teaching Hospitals NHS Foundation Trust/Department of Infection, Immunity and Cardiovascular Disease, The Medical School, University of Sheffield",COVID-19 Genomics UK (COG-UK) Consortium,Thushan de Silva et al
EPI_ISL_432577,"Virology Department, Sheffield Teaching Hospitals NHS Foundation Trust / Virology Department, Sheffield Teaching Hospitals NHS Foundation Trust",COVID-19 Genomics UK (COG-UK) Consortium,Thushan de Silva et al
EPI_ISL_475472,"Virology Department, Sheffield Teaching Hospitals NHS Foundation Trust/Department of Infection, Immunity and Cardiovascular Disease, The Medical School, University of Sheffield",COVID-19 Genomics UK (COG-UK) Consortium,Thushan de Silva et al
EPI_ISL_432578,"Virology Department, Sheffield Teaching Hospitals NHS Foundation Trust / Virology Department, Sheffield Teaching Hospitals NHS Foundation Trust",COVID-19 Genomics UK (COG-UK) Consortium,Thushan de Silva et al
EPI_ISL_448892,"Virology Department, Sheffield Teaching Hospitals NHS Foundation Trust/Department of Infection, Immunity and Cardiovascular Disease, The Medical School, University of Sheffield",COVID-19 Genomics UK (COG-UK) Consortium,Thushan de Silva et al
EPI_ISL_475473,"Virology Department, Sheffield Teaching Hospitals NHS Foundation Trust/Department of Infection, Immunity and Cardiovascular Disease, The Medical School, University of Sheffield",COVID-19 Genomics UK (COG-UK) Consortium,Thushan de Silva et al
EPI_ISL_432579,"Virology Department, Sheffield Teaching Hospitals NHS Foundation Trust / Virology Department, Sheffield Teaching Hospitals NHS Foundation Trust",COVID-19 Genomics UK (COG-UK) Consortium,Thushan de Silva et al
EPI_ISL_475474,"Virology Department, Sheffield Teaching Hospitals NHS Foundation Trust/Department of Infection, Immunity and Cardiovascular Disease, The Medical School, University of Sheffield",COVID-19 Genomics UK (COG-UK) Consortium,Thushan de Silva et al
EPI_ISL_432580,"Virology Department, Sheffield Teaching Hospitals NHS Foundation Trust / Virology Department, Sheffield Teaching Hospitals NHS Foundation Trust",COVID-19 Genomics UK (COG-UK) Consortium,Thushan de Silva et al
EPI_ISL_442449,"Virology Department, Sheffield Teaching Hospitals NHS Foundation Trust/Department of Infection, Immunity and Cardiovascular Disease, The Medical School, University of Sheffield",COVID-19 Genomics UK (COG-UK) Consortium,Thushan de Silva et al
EPI_ISL_453757,"Virology Department, Sheffield Teaching Hospitals NHS Foundation Trust/Department of Infection, Immunity and Cardiovascular Disease, The Medical School, University of Sheffield",COVID-19 Genomics UK (COG-UK) Consortium,Thushan de Silva et al
EPI_ISL_448893,"Virology Department, Sheffield Teaching Hospitals NHS Foundation Trust/Department of Infection, Immunity and Cardiovascular Disease, The Medical School, University of Sheffield",COVID-19 Genomics UK (COG-UK) Consortium,Thushan de Silva et al
EPI_ISL_457667,"Virology Department, Sheffield Teaching Hospitals NHS Foundation Trust/Department of Infection, Immunity and Cardiovascular Disease, The Medical School, University of Sheffield",COVID-19 Genomics UK (COG-UK) Consortium,Thushan de Silva et al
EPI_ISL_432581,"Virology Department, Sheffield Teaching Hospitals NHS Foundation Trust / Virology Department, Sheffield Teaching Hospitals NHS Foundation Trust",COVID-19 Genomics UK (COG-UK) Consortium,Thushan de Silva et al
EPI_ISL_432583,"Virology Department, Sheffield Teaching Hospitals NHS Foundation Trust / Virology Department, Sheffield Teaching Hospitals NHS Foundation Trust",COVID-19 Genomics UK (COG-UK) Consortium,Thushan de Silva et al
EPI_ISL_475475,"Virology Department, Sheffield Teaching Hospitals NHS Foundation Trust/Department of Infection, Immunity and Cardiovascular Disease, The Medical School, University of Sheffield",COVID-19 Genomics UK (COG-UK) Consortium,Thushan de Silva et al
EPI_ISL_448894,"Virology Laboratory, Castle Hill Hospital, Hull University Teaching Hospitals NHS Trust/Department of Infection, Immunity and Cardiovascular Disease, The Medical School, University of Sheffield",COVID-19 Genomics UK (COG-UK) Consortium,Thushan de Silva et al
EPI_ISL_448895,"Virology Department, Sheffield Teaching Hospitals NHS Foundation Trust/Department of Infection, Immunity and Cardiovascular Disease, The Medical School, University of Sheffield",COVID-19 Genomics UK (COG-UK) Consortium,Thushan de Silva et al
EPI_ISL_442450,"Virology Department, Sheffield Teaching Hospitals NHS Foundation Trust/Department of Infection, Immunity and Cardiovascular Disease, The Medical School, University of Sheffield",COVID-19 Genomics UK (COG-UK) Consortium,Thushan de Silva et al
EPI_ISL_432584,"Virology Department, Sheffield Teaching Hospitals NHS Foundation Trust / Virology Department, Sheffield Teaching Hospitals NHS Foundation Trust",COVID-19 Genomics UK (COG-UK) Consortium,Thushan de Silva et al
EPI_ISL_442451,"Virology Department, Sheffield Teaching Hospitals NHS Foundation Trust/Department of Infection, Immunity and Cardiovascular Disease, The Medical School, University of Sheffield",COVID-19 Genomics UK (COG-UK) Consortium,Thushan de Silva et al
EPI_ISL_432585,"Virology Department, Sheffield Teaching Hospitals NHS Foundation Trust / Virology Department, Sheffield Teaching Hospitals NHS Foundation Trust",COVID-19 Genomics UK (COG-UK) Consortium,Thushan de Silva et al
EPI_ISL_442452,"Virology Department, Sheffield Teaching Hospitals NHS Foundation Trust/Department of Infection, Immunity and Cardiovascular Disease, The Medical School, University of Sheffield",COVID-19 Genomics UK (COG-UK) Consortium,Thushan de Silva et al
EPI_ISL_432586,"Virology Department, Sheffield Teaching Hospitals NHS Foundation Trust / Virology Department, Sheffield Teaching Hospitals NHS Foundation Trust",COVID-19 Genomics UK (COG-UK) Consortium,Thushan de Silva et al
EPI_ISL_475476,"Virology Department, Sheffield Teaching Hospitals NHS Foundation Trust/Department of Infection, Immunity and Cardiovascular Disease, The Medical School, University of Sheffield",COVID-19 Genomics UK (COG-UK) Consortium,Thushan de Silva et al
EPI_ISL_432587,"Virology Department, Sheffield Teaching Hospitals NHS Foundation Trust / Virology Department, Sheffield Teaching Hospitals NHS Foundation Trust",COVID-19 Genomics UK (COG-UK) Consortium,Thushan de Silva et al
EPI_ISL_432588,"Virology Department, Sheffield Teaching Hospitals NHS Foundation Trust / Virology Department, Sheffield Teaching Hospitals NHS Foundation Trust",COVID-19 Genomics UK (COG-UK) Consortium,Thushan de Silva et al
EPI_ISL_462069,"Virology Department, Sheffield Teaching Hospitals NHS Foundation Trust/Department of Infection, Immunity and Cardiovascular Disease, The Medical School, University of Sheffield",COVID-19 Genomics UK (COG-UK) Consortium,Thushan de Silva et al
EPI_ISL_432589,"Virology Department, Sheffield Teaching Hospitals NHS Foundation Trust / Virology Department, Sheffield Teaching Hospitals NHS Foundation Trust",COVID-19 Genomics UK (COG-UK) Consortium,Thushan de Silva et al
EPI_ISL_442455,"Virology Department, Sheffield Teaching Hospitals NHS Foundation Trust/Department of Infection, Immunity and Cardiovascular Disease, The Medical School, University of Sheffield",COVID-19 Genomics UK (COG-UK) Consortium,Thushan de Silva et al
EPI_ISL_475477,"Virology Department, Sheffield Teaching Hospitals NHS Foundation Trust/Department of Infection, Immunity and Cardiovascular Disease, The Medical School, University of Sheffield",COVID-19 Genomics UK (COG-UK) Consortium,Thushan de Silva et al
EPI_ISL_475478,"Virology Department, Sheffield Teaching Hospitals NHS Foundation Trust/Department of Infection, Immunity and Cardiovascular Disease, The Medical School, University of Sheffield",COVID-19 Genomics UK (COG-UK) Consortium,Thushan de Silva et al
EPI_ISL_475479,"Virology Department, Sheffield Teaching Hospitals NHS Foundation Trust/Department of Infection, Immunity and Cardiovascular Disease, The Medical School, University of Sheffield",COVID-19 Genomics UK (COG-UK) Consortium,Thushan de Silva et al
EPI_ISL_462070,"Virology Department, Sheffield Teaching Hospitals NHS Foundation Trust/Department of Infection, Immunity and Cardiovascular Disease, The Medical School, University of Sheffield",COVID-19 Genomics UK (COG-UK) Consortium,Thushan de Silva et al
EPI_ISL_457668,"Virology Department, Sheffield Teaching Hospitals NHS Foundation Trust/Department of Infection, Immunity and Cardiovascular Disease, The Medical School, University of Sheffield",COVID-19 Genomics UK (COG-UK) Consortium,Thushan de Silva et al
EPI_ISL_432590,"Virology Department, Sheffield Teaching Hospitals NHS Foundation Trust / Virology Department, Sheffield Teaching Hospitals NHS Foundation Trust",COVID-19 Genomics UK (COG-UK) Consortium,Thushan de Silva et al
EPI_ISL_453758,"Virology Department, Sheffield Teaching Hospitals NHS Foundation Trust/Department of Infection, Immunity and Cardiovascular Disease, The Medical School, University of Sheffield",COVID-19 Genomics UK (COG-UK) Consortium,Thushan de Silva et al
EPI_ISL_475480,"Virology Department, Sheffield Teaching Hospitals NHS Foundation Trust/Department of Infection, Immunity and Cardiovascular Disease, The Medical School, University of Sheffield",COVID-19 Genomics UK (COG-UK) Consortium,Thushan de Silva et al
EPI_ISL_442456,"Virology Department, Sheffield Teaching Hospitals NHS Foundation Trust/Department of Infection, Immunity and Cardiovascular Disease, The Medical School, University of Sheffield",COVID-19 Genomics UK (COG-UK) Consortium,Thushan de Silva et al
EPI_ISL_448896,"Virology Laboratory, Castle Hill Hospital, Hull University Teaching Hospitals NHS Trust/Department of Infection, Immunity and Cardiovascular Disease, The Medical School, University of Sheffield",COVID-19 Genomics UK (COG-UK) Consortium,Thushan de Silva et al
EPI_ISL_448897,"Virology Department, Sheffield Teaching Hospitals NHS Foundation Trust/Department of Infection, Immunity and Cardiovascular Disease, The Medical School, University of Sheffield",COVID-19 Genomics UK (COG-UK) Consortium,Thushan de Silva et al
EPI_ISL_453759,"Virology Department, Sheffield Teaching Hospitals NHS Foundation Trust/Department of Infection, Immunity and Cardiovascular Disease, The Medical School, University of Sheffield",COVID-19 Genomics UK (COG-UK) Consortium,Thushan de Silva et al
EPI_ISL_442457,"Virology Department, Sheffield Teaching Hospitals NHS Foundation Trust/Department of Infection, Immunity and Cardiovascular Disease, The Medical School, University of Sheffield",COVID-19 Genomics UK (COG-UK) Consortium,Thushan de Silva et al
EPI_ISL_432592,"Virology Department, Sheffield Teaching Hospitals NHS Foundation Trust / Virology Department, Sheffield Teaching Hospitals NHS Foundation Trust",COVID-19 Genomics UK (COG-UK) Consortium,Thushan de Silva et al
EPI_ISL_442458,"Virology Department, Sheffield Teaching Hospitals NHS Foundation Trust/Department of Infection, Immunity and Cardiovascular Disease, The Medical School, University of Sheffield",COVID-19 Genomics UK (COG-UK) Consortium,Thushan de Silva et al
EPI_ISL_432593,"Virology Department, Sheffield Teaching Hospitals NHS Foundation Trust / Virology Department, Sheffield Teaching Hospitals NHS Foundation Trust",COVID-19 Genomics UK (COG-UK) Consortium,Thushan de Silva et al
EPI_ISL_448898,"Virology Department, Sheffield Teaching Hospitals NHS Foundation Trust/Department of Infection, Immunity and Cardiovascular Disease, The Medical School, University of Sheffield",COVID-19 Genomics UK (COG-UK) Consortium,Thushan de Silva et al
EPI_ISL_475481,"Virology Department, Sheffield Teaching Hospitals NHS Foundation Trust/Department of Infection, Immunity and Cardiovascular Disease, The Medical School, University of Sheffield",COVID-19 Genomics UK (COG-UK) Consortium,Thushan de Silva et al
EPI_ISL_432594,"Virology Department, Sheffield Teaching Hospitals NHS Foundation Trust / Virology Department, Sheffield Teaching Hospitals NHS Foundation Trust",COVID-19 Genomics UK (COG-UK) Consortium,Thushan de Silva et al
EPI_ISL_432595,"Virology Department, Sheffield Teaching Hospitals NHS Foundation Trust / Virology Department, Sheffield Teaching Hospitals NHS Foundation Trust",COVID-19 Genomics UK (COG-UK) Consortium,Thushan de Silva et al
EPI_ISL_432596,"Virology Department, Sheffield Teaching Hospitals NHS Foundation Trust / Virology Department, Sheffield Teaching Hospitals NHS Foundation Trust",COVID-19 Genomics UK (COG-UK) Consortium,Thushan de Silva et al
EPI_ISL_442459,"Virology Department, Sheffield Teaching Hospitals NHS Foundation Trust/Department of Infection, Immunity and Cardiovascular Disease, The Medical School, University of Sheffield",COVID-19 Genomics UK (COG-UK) Consortium,Thushan de Silva et al
EPI_ISL_442460,"Virology Department, Sheffield Teaching Hospitals NHS Foundation Trust/Department of Infection, Immunity and Cardiovascular Disease, The Medical School, University of Sheffield",COVID-19 Genomics UK (COG-UK) Consortium,Thushan de Silva et al
EPI_ISL_432597,"Virology Department, Sheffield Teaching Hospitals NHS Foundation Trust / Virology Department, Sheffield Teaching Hospitals NHS Foundation Trust",COVID-19 Genomics UK (COG-UK) Consortium,Thushan de Silva et al
EPI_ISL_432598,"Virology Department, Sheffield Teaching Hospitals NHS Foundation Trust / Virology Department, Sheffield Teaching Hospitals NHS Foundation Trust",COVID-19 Genomics UK (COG-UK) Consortium,Thushan de Silva et al
EPI_ISL_432599,"Virology Department, Sheffield Teaching Hospitals NHS Foundation Trust / Virology Department, Sheffield Teaching Hospitals NHS Foundation Trust",COVID-19 Genomics UK (COG-UK) Consortium,Thushan de Silva et al
EPI_ISL_442461,"Virology Department, Sheffield Teaching Hospitals NHS Foundation Trust/Department of Infection, Immunity and Cardiovascular Disease, The Medical School, University of Sheffield",COVID-19 Genomics UK (COG-UK) Consortium,Thushan de Silva et al
EPI_ISL_442462,"Virology Department, Sheffield Teaching Hospitals NHS Foundation Trust/Department of Infection, Immunity and Cardiovascular Disease, The Medical School, University of Sheffield",COVID-19 Genomics UK (COG-UK) Consortium,Thushan de Silva et al
EPI_ISL_475482,"Virology Department, Sheffield Teaching Hospitals NHS Foundation Trust/Department of Infection, Immunity and Cardiovascular Disease, The Medical School, University of Sheffield",COVID-19 Genomics UK (COG-UK) Consortium,Thushan de Silva et al
EPI_ISL_475483,"Virology Department, Sheffield Teaching Hospitals NHS Foundation Trust/Department of Infection, Immunity and Cardiovascular Disease, The Medical School, University of Sheffield",COVID-19 Genomics UK (COG-UK) Consortium,Thushan de Silva et al
EPI_ISL_479266,"Virology Department, Sheffield Teaching Hospitals NHS Foundation Trust/Department of Infection, Immunity and Cardiovascular Disease, The Medical School, University of Sheffield",COVID-19 Genomics UK (COG-UK) Consortium,Thushan de Silva et al
EPI_ISL_475484,"Virology Department, Sheffield Teaching Hospitals NHS Foundation Trust/Department of Infection, Immunity and Cardiovascular Disease, The Medical School, University of Sheffield",COVID-19 Genomics UK (COG-UK) Consortium,Thushan de Silva et al
EPI_ISL_453760,"Virology Department, Sheffield Teaching Hospitals NHS Foundation Trust/Department of Infection, Immunity and Cardiovascular Disease, The Medical School, University of Sheffield",COVID-19 Genomics UK (COG-UK) Consortium,Thushan de Silva et al
EPI_ISL_432600,"Virology Department, Sheffield Teaching Hospitals NHS Foundation Trust / Virology Department, Sheffield Teaching Hospitals NHS Foundation Trust",COVID-19 Genomics UK (COG-UK) Consortium,Thushan de Silva et al
EPI_ISL_448899,"Virology Department, Sheffield Teaching Hospitals NHS Foundation Trust/Department of Infection, Immunity and Cardiovascular Disease, The Medical School, University of Sheffield",COVID-19 Genomics UK (COG-UK) Consortium,Thushan de Silva et al
EPI_ISL_432601,"Virology Department, Sheffield Teaching Hospitals NHS Foundation Trust / Virology Department, Sheffield Teaching Hospitals NHS Foundation Trust",COVID-19 Genomics UK (COG-UK) Consortium,Thushan de Silva et al
EPI_ISL_457669,"Virology Department, Sheffield Teaching Hospitals NHS Foundation Trust/Department of Infection, Immunity and Cardiovascular Disease, The Medical School, University of Sheffield",COVID-19 Genomics UK (COG-UK) Consortium,Thushan de Silva et al
EPI_ISL_432602,"Virology Department, Sheffield Teaching Hospitals NHS Foundation Trust / Virology Department, Sheffield Teaching Hospitals NHS Foundation Trust",COVID-19 Genomics UK (COG-UK) Consortium,Thushan de Silva et al
EPI_ISL_475485,"Virology Department, Sheffield Teaching Hospitals NHS Foundation Trust/Department of Infection, Immunity and Cardiovascular Disease, The Medical School, University of Sheffield",COVID-19 Genomics UK (COG-UK) Consortium,Thushan de Silva et al
EPI_ISL_432603,"Virology Department, Sheffield Teaching Hospitals NHS Foundation Trust / Virology Department, Sheffield Teaching Hospitals NHS Foundation Trust",COVID-19 Genomics UK (COG-UK) Consortium,Thushan de Silva et al
EPI_ISL_432604,"Virology Department, Sheffield Teaching Hospitals NHS Foundation Trust / Virology Department, Sheffield Teaching Hospitals NHS Foundation Trust",COVID-19 Genomics UK (COG-UK) Consortium,Thushan de Silva et al
EPI_ISL_432605,"Virology Department, Sheffield Teaching Hospitals NHS Foundation Trust / Virology Department, Sheffield Teaching Hospitals NHS Foundation Trust",COVID-19 Genomics UK (COG-UK) Consortium,Thushan de Silva et al
EPI_ISL_432606,"Virology Department, Sheffield Teaching Hospitals NHS Foundation Trust / Virology Department, Sheffield Teaching Hospitals NHS Foundation Trust",COVID-19 Genomics UK (COG-UK) Consortium,Thushan de Silva et al
EPI_ISL_432607,"Virology Department, Sheffield Teaching Hospitals NHS Foundation Trust / Virology Department, Sheffield Teaching Hospitals NHS Foundation Trust",COVID-19 Genomics UK (COG-UK) Consortium,Thushan de Silva et al
EPI_ISL_457670,"Virology Department, Sheffield Teaching Hospitals NHS Foundation Trust/Department of Infection, Immunity and Cardiovascular Disease, The Medical School, University of Sheffield",COVID-19 Genomics UK (COG-UK) Consortium,Thushan de Silva et al
EPI_ISL_432608,"Virology Department, Sheffield Teaching Hospitals NHS Foundation Trust / Virology Department, Sheffield Teaching Hospitals NHS Foundation Trust",COVID-19 Genomics UK (COG-UK) Consortium,Thushan de Silva et al
EPI_ISL_442464,"Virology Department, Sheffield Teaching Hospitals NHS Foundation Trust/Department of Infection, Immunity and Cardiovascular Disease, The Medical School, University of Sheffield",COVID-19 Genomics UK (COG-UK) Consortium,Thushan de Silva et al
EPI_ISL_479267,"Virology Department, Sheffield Teaching Hospitals NHS Foundation Trust/Department of Infection, Immunity and Cardiovascular Disease, The Medical School, University of Sheffield",COVID-19 Genomics UK (COG-UK) Consortium,Thushan de Silva et al
EPI_ISL_457671,"Virology Department, Sheffield Teaching Hospitals NHS Foundation Trust/Department of Infection, Immunity and Cardiovascular Disease, The Medical School, University of Sheffield",COVID-19 Genomics UK (COG-UK) Consortium,Thushan de Silva et al
EPI_ISL_442466,"Virology Department, Sheffield Teaching Hospitals NHS Foundation Trust/Department of Infection, Immunity and Cardiovascular Disease, The Medical School, University of Sheffield",COVID-19 Genomics UK (COG-UK) Consortium,Thushan de Silva et al
EPI_ISL_475486,"Virology Department, Sheffield Teaching Hospitals NHS Foundation Trust/Department of Infection, Immunity and Cardiovascular Disease, The Medical School, University of Sheffield",COVID-19 Genomics UK (COG-UK) Consortium,Thushan de Silva et al
EPI_ISL_448900,"Virology Department, Sheffield Teaching Hospitals NHS Foundation Trust/Department of Infection, Immunity and Cardiovascular Disease, The Medical School, University of Sheffield",COVID-19 Genomics UK (COG-UK) Consortium,Thushan de Silva et al
EPI_ISL_442467,"Virology Department, Sheffield Teaching Hospitals NHS Foundation Trust/Department of Infection, Immunity and Cardiovascular Disease, The Medical School, University of Sheffield",COVID-19 Genomics UK (COG-UK) Consortium,Thushan de Silva et al
EPI_ISL_432609,"Virology Department, Sheffield Teaching Hospitals NHS Foundation Trust / Virology Department, Sheffield Teaching Hospitals NHS Foundation Trust",COVID-19 Genomics UK (COG-UK) Consortium,Thushan de Silva et al
EPI_ISL_453761,"Virology Department, Sheffield Teaching Hospitals NHS Foundation Trust/Department of Infection, Immunity and Cardiovascular Disease, The Medical School, University of Sheffield",COVID-19 Genomics UK (COG-UK) Consortium,Thushan de Silva et al
EPI_ISL_479268,"Virology Department, Sheffield Teaching Hospitals NHS Foundation Trust/Department of Infection, Immunity and Cardiovascular Disease, The Medical School, University of Sheffield",COVID-19 Genomics UK (COG-UK) Consortium,Thushan de Silva et al
EPI_ISL_442468,"Virology Department, Sheffield Teaching Hospitals NHS Foundation Trust/Department of Infection, Immunity and Cardiovascular Disease, The Medical School, University of Sheffield",COVID-19 Genomics UK (COG-UK) Consortium,Thushan de Silva et al
EPI_ISL_432611,"Virology Department, Sheffield Teaching Hospitals NHS Foundation Trust / Virology Department, Sheffield Teaching Hospitals NHS Foundation Trust",COVID-19 Genomics UK (COG-UK) Consortium,Thushan de Silva et al
EPI_ISL_448901,"Virology Department, Sheffield Teaching Hospitals NHS Foundation Trust/Department of Infection, Immunity and Cardiovascular Disease, The Medical School, University of Sheffield",COVID-19 Genomics UK (COG-UK) Consortium,Thushan de Silva et al
EPI_ISL_479269,"Virology Department, Sheffield Teaching Hospitals NHS Foundation Trust/Department of Infection, Immunity and Cardiovascular Disease, The Medical School, University of Sheffield",COVID-19 Genomics UK (COG-UK) Consortium,Thushan de Silva et al
EPI_ISL_448902,"Virology Laboratory, Castle Hill Hospital, Hull University Teaching Hospitals NHS Trust/Department of Infection, Immunity and Cardiovascular Disease, The Medical School, University of Sheffield",COVID-19 Genomics UK (COG-UK) Consortium,Thushan de Silva et al
EPI_ISL_457672,"Virology Department, Sheffield Teaching Hospitals NHS Foundation Trust/Department of Infection, Immunity and Cardiovascular Disease, The Medical School, University of Sheffield",COVID-19 Genomics UK (COG-UK) Consortium,Thushan de Silva et al
EPI_ISL_479270,"Virology Department, Sheffield Teaching Hospitals NHS Foundation Trust/Department of Infection, Immunity and Cardiovascular Disease, The Medical School, University of Sheffield",COVID-19 Genomics UK (COG-UK) Consortium,Thushan de Silva et al
EPI_ISL_442469,"Virology Department, Sheffield Teaching Hospitals NHS Foundation Trust/Department of Infection, Immunity and Cardiovascular Disease, The Medical School, University of Sheffield",COVID-19 Genomics UK (COG-UK) Consortium,Thushan de Silva et al
EPI_ISL_462071,"Virology Department, Sheffield Teaching Hospitals NHS Foundation Trust/Department of Infection, Immunity and Cardiovascular Disease, The Medical School, University of Sheffield",COVID-19 Genomics UK (COG-UK) Consortium,Thushan de Silva et al
EPI_ISL_448903,"Virology Department, Sheffield Teaching Hospitals NHS Foundation Trust/Department of Infection, Immunity and Cardiovascular Disease, The Medical School, University of Sheffield",COVID-19 Genomics UK (COG-UK) Consortium,Thushan de Silva et al
EPI_ISL_462072,"Virology Department, Sheffield Teaching Hospitals NHS Foundation Trust/Department of Infection, Immunity and Cardiovascular Disease, The Medical School, University of Sheffield",COVID-19 Genomics UK (COG-UK) Consortium,Thushan de Silva et al
EPI_ISL_432612,"Virology Department, Sheffield Teaching Hospitals NHS Foundation Trust / Virology Department, Sheffield Teaching Hospitals NHS Foundation Trust",COVID-19 Genomics UK (COG-UK) Consortium,Thushan de Silva et al
EPI_ISL_479271,"Virology Department, Sheffield Teaching Hospitals NHS Foundation Trust/Department of Infection, Immunity and Cardiovascular Disease, The Medical School, University of Sheffield",COVID-19 Genomics UK (COG-UK) Consortium,Thushan de Silva et al
EPI_ISL_432613,"Virology Department, Sheffield Teaching Hospitals NHS Foundation Trust / Virology Department, Sheffield Teaching Hospitals NHS Foundation Trust",COVID-19 Genomics UK (COG-UK) Consortium,Thushan de Silva et al
EPI_ISL_442470,"Virology Department, Sheffield Teaching Hospitals NHS Foundation Trust/Department of Infection, Immunity and Cardiovascular Disease, The Medical School, University of Sheffield",COVID-19 Genomics UK (COG-UK) Consortium,Thushan de Silva et al
EPI_ISL_448904,"Virology Department, Sheffield Teaching Hospitals NHS Foundation Trust/Department of Infection, Immunity and Cardiovascular Disease, The Medical School, University of Sheffield",COVID-19 Genomics UK (COG-UK) Consortium,Thushan de Silva et al
EPI_ISL_442471,"Virology Department, Sheffield Teaching Hospitals NHS Foundation Trust/Department of Infection, Immunity and Cardiovascular Disease, The Medical School, University of Sheffield",COVID-19 Genomics UK (COG-UK) Consortium,Thushan de Silva et al
EPI_ISL_448905,"Virology Department, Sheffield Teaching Hospitals NHS Foundation Trust/Department of Infection, Immunity and Cardiovascular Disease, The Medical School, University of Sheffield",COVID-19 Genomics UK (COG-UK) Consortium,Thushan de Silva et al
EPI_ISL_462073,"Virology Department, Sheffield Teaching Hospitals NHS Foundation Trust/Department of Infection, Immunity and Cardiovascular Disease, The Medical School, University of Sheffield",COVID-19 Genomics UK (COG-UK) Consortium,Thushan de Silva et al
EPI_ISL_457673,"Virology Department, Sheffield Teaching Hospitals NHS Foundation Trust/Department of Infection, Immunity and Cardiovascular Disease, The Medical School, University of Sheffield",COVID-19 Genomics UK (COG-UK) Consortium,Thushan de Silva et al
EPI_ISL_432614,"Virology Department, Sheffield Teaching Hospitals NHS Foundation Trust / Virology Department, Sheffield Teaching Hospitals NHS Foundation Trust",COVID-19 Genomics UK (COG-UK) Consortium,Thushan de Silva et al
EPI_ISL_457674,"Virology Department, Sheffield Teaching Hospitals NHS Foundation Trust/Department of Infection, Immunity and Cardiovascular Disease, The Medical School, University of Sheffield",COVID-19 Genomics UK (COG-UK) Consortium,Thushan de Silva et al
EPI_ISL_442472,"Virology Department, Sheffield Teaching Hospitals NHS Foundation Trust/Department of Infection, Immunity and Cardiovascular Disease, The Medical School, University of Sheffield",COVID-19 Genomics UK (COG-UK) Consortium,Thushan de Silva et al
EPI_ISL_457675,"Virology Department, Sheffield Teaching Hospitals NHS Foundation Trust/Department of Infection, Immunity and Cardiovascular Disease, The Medical School, University of Sheffield",COVID-19 Genomics UK (COG-UK) Consortium,Thushan de Silva et al
EPI_ISL_442473,"Virology Department, Sheffield Teaching Hospitals NHS Foundation Trust/Department of Infection, Immunity and Cardiovascular Disease, The Medical School, University of Sheffield",COVID-19 Genomics UK (COG-UK) Consortium,Thushan de Silva et al
EPI_ISL_475487,"Virology Department, Sheffield Teaching Hospitals NHS Foundation Trust/Department of Infection, Immunity and Cardiovascular Disease, The Medical School, University of Sheffield",COVID-19 Genomics UK (COG-UK) Consortium,Thushan de Silva et al
EPI_ISL_462074,"Virology Department, Sheffield Teaching Hospitals NHS Foundation Trust/Department of Infection, Immunity and Cardiovascular Disease, The Medical School, University of Sheffield",COVID-19 Genomics UK (COG-UK) Consortium,Thushan de Silva et al
EPI_ISL_457676,"Virology Department, Sheffield Teaching Hospitals NHS Foundation Trust/Department of Infection, Immunity and Cardiovascular Disease, The Medical School, University of Sheffield",COVID-19 Genomics UK (COG-UK) Consortium,Thushan de Silva et al
EPI_ISL_457677,"Virology Department, Sheffield Teaching Hospitals NHS Foundation Trust/Department of Infection, Immunity and Cardiovascular Disease, The Medical School, University of Sheffield",COVID-19 Genomics UK (COG-UK) Consortium,Thushan de Silva et al
EPI_ISL_457678,"Virology Department, Sheffield Teaching Hospitals NHS Foundation Trust/Department of Infection, Immunity and Cardiovascular Disease, The Medical School, University of Sheffield",COVID-19 Genomics UK (COG-UK) Consortium,Thushan de Silva et al
EPI_ISL_442474,"Virology Department, Sheffield Teaching Hospitals NHS Foundation Trust/Department of Infection, Immunity and Cardiovascular Disease, The Medical School, University of Sheffield",COVID-19 Genomics UK (COG-UK) Consortium,Thushan de Silva et al
EPI_ISL_475488,"Virology Department, Sheffield Teaching Hospitals NHS Foundation Trust/Department of Infection, Immunity and Cardiovascular Disease, The Medical School, University of Sheffield",COVID-19 Genomics UK (COG-UK) Consortium,Thushan de Silva et al
EPI_ISL_432615,"Virology Department, Sheffield Teaching Hospitals NHS Foundation Trust / Virology Department, Sheffield Teaching Hospitals NHS Foundation Trust",COVID-19 Genomics UK (COG-UK) Consortium,Thushan de Silva et al
EPI_ISL_448906,"Virology Laboratory, Castle Hill Hospital, Hull University Teaching Hospitals NHS Trust/Department of Infection, Immunity and Cardiovascular Disease, The Medical School, University of Sheffield",COVID-19 Genomics UK (COG-UK) Consortium,Thushan de Silva et al
EPI_ISL_432616,"Virology Department, Sheffield Teaching Hospitals NHS Foundation Trust / Virology Department, Sheffield Teaching Hospitals NHS Foundation Trust",COVID-19 Genomics UK (COG-UK) Consortium,Thushan de Silva et al
EPI_ISL_462075,"Virology Department, Sheffield Teaching Hospitals NHS Foundation Trust/Department of Infection, Immunity and Cardiovascular Disease, The Medical School, University of Sheffield",COVID-19 Genomics UK (COG-UK) Consortium,Thushan de Silva et al
EPI_ISL_448907,"Virology Department, Sheffield Teaching Hospitals NHS Foundation Trust/Department of Infection, Immunity and Cardiovascular Disease, The Medical School, University of Sheffield",COVID-19 Genomics UK (COG-UK) Consortium,Thushan de Silva et al
EPI_ISL_475489,"Virology Department, Sheffield Teaching Hospitals NHS Foundation Trust/Department of Infection, Immunity and Cardiovascular Disease, The Medical School, University of Sheffield",COVID-19 Genomics UK (COG-UK) Consortium,Thushan de Silva et al
EPI_ISL_442475,"Virology Department, Sheffield Teaching Hospitals NHS Foundation Trust/Department of Infection, Immunity and Cardiovascular Disease, The Medical School, University of Sheffield",COVID-19 Genomics UK (COG-UK) Consortium,Thushan de Silva et al
EPI_ISL_442476,"Virology Department, Sheffield Teaching Hospitals NHS Foundation Trust/Department of Infection, Immunity and Cardiovascular Disease, The Medical School, University of Sheffield",COVID-19 Genomics UK (COG-UK) Consortium,Thushan de Silva et al
EPI_ISL_442477,"Virology Department, Sheffield Teaching Hospitals NHS Foundation Trust/Department of Infection, Immunity and Cardiovascular Disease, The Medical School, University of Sheffield",COVID-19 Genomics UK (COG-UK) Consortium,Thushan de Silva et al
EPI_ISL_462076,"Virology Department, Sheffield Teaching Hospitals NHS Foundation Trust/Department of Infection, Immunity and Cardiovascular Disease, The Medical School, University of Sheffield",COVID-19 Genomics UK (COG-UK) Consortium,Thushan de Silva et al
EPI_ISL_432617,"Virology Department, Sheffield Teaching Hospitals NHS Foundation Trust / Virology Department, Sheffield Teaching Hospitals NHS Foundation Trust",COVID-19 Genomics UK (COG-UK) Consortium,Thushan de Silva et al
EPI_ISL_453762,"Virology Department, Sheffield Teaching Hospitals NHS Foundation Trust/Department of Infection, Immunity and Cardiovascular Disease, The Medical School, University of Sheffield",COVID-19 Genomics UK (COG-UK) Consortium,Thushan de Silva et al
EPI_ISL_432619,"Virology Department, Sheffield Teaching Hospitals NHS Foundation Trust / Virology Department, Sheffield Teaching Hospitals NHS Foundation Trust",COVID-19 Genomics UK (COG-UK) Consortium,Thushan de Silva et al
EPI_ISL_442478,"Virology Department, Sheffield Teaching Hospitals NHS Foundation Trust/Department of Infection, Immunity and Cardiovascular Disease, The Medical School, University of Sheffield",COVID-19 Genomics UK (COG-UK) Consortium,Thushan de Silva et al
EPI_ISL_479272,"Virology Department, Sheffield Teaching Hospitals NHS Foundation Trust/Department of Infection, Immunity and Cardiovascular Disease, The Medical School, University of Sheffield",COVID-19 Genomics UK (COG-UK) Consortium,Thushan de Silva et al
EPI_ISL_442479,"Virology Department, Sheffield Teaching Hospitals NHS Foundation Trust/Department of Infection, Immunity and Cardiovascular Disease, The Medical School, University of Sheffield",COVID-19 Genomics UK (COG-UK) Consortium,Thushan de Silva et al
EPI_ISL_475491,"Virology Department, Sheffield Teaching Hospitals NHS Foundation Trust/Department of Infection, Immunity and Cardiovascular Disease, The Medical School, University of Sheffield",COVID-19 Genomics UK (COG-UK) Consortium,Thushan de Silva et al
EPI_ISL_432620,"Virology Department, Sheffield Teaching Hospitals NHS Foundation Trust / Virology Department, Sheffield Teaching Hospitals NHS Foundation Trust",COVID-19 Genomics UK (COG-UK) Consortium,Thushan de Silva et al
EPI_ISL_475492,"Virology Department, Sheffield Teaching Hospitals NHS Foundation Trust/Department of Infection, Immunity and Cardiovascular Disease, The Medical School, University of Sheffield",COVID-19 Genomics UK (COG-UK) Consortium,Thushan de Silva et al
EPI_ISL_479273,"Virology Department, Sheffield Teaching Hospitals NHS Foundation Trust/Department of Infection, Immunity and Cardiovascular Disease, The Medical School, University of Sheffield",COVID-19 Genomics UK (COG-UK) Consortium,Thushan de Silva et al
EPI_ISL_442480,"Virology Department, Sheffield Teaching Hospitals NHS Foundation Trust/Department of Infection, Immunity and Cardiovascular Disease, The Medical School, University of Sheffield",COVID-19 Genomics UK (COG-UK) Consortium,Thushan de Silva et al
EPI_ISL_442481,"Virology Department, Sheffield Teaching Hospitals NHS Foundation Trust/Department of Infection, Immunity and Cardiovascular Disease, The Medical School, University of Sheffield",COVID-19 Genomics UK (COG-UK) Consortium,Thushan de Silva et al
EPI_ISL_442482,"Virology Department, Sheffield Teaching Hospitals NHS Foundation Trust/Department of Infection, Immunity and Cardiovascular Disease, The Medical School, University of Sheffield",COVID-19 Genomics UK (COG-UK) Consortium,Thushan de Silva et al
EPI_ISL_479274,"Virology Department, Sheffield Teaching Hospitals NHS Foundation Trust/Department of Infection, Immunity and Cardiovascular Disease, The Medical School, University of Sheffield",COVID-19 Genomics UK (COG-UK) Consortium,Thushan de Silva et al
EPI_ISL_457679,"Virology Department, Sheffield Teaching Hospitals NHS Foundation Trust/Department of Infection, Immunity and Cardiovascular Disease, The Medical School, University of Sheffield",COVID-19 Genomics UK (COG-UK) Consortium,Thushan de Silva et al
EPI_ISL_457680,"Virology Department, Sheffield Teaching Hospitals NHS Foundation Trust/Department of Infection, Immunity and Cardiovascular Disease, The Medical School, University of Sheffield",COVID-19 Genomics UK (COG-UK) Consortium,Thushan de Silva et al
EPI_ISL_432621,"Virology Department, Sheffield Teaching Hospitals NHS Foundation Trust / Virology Department, Sheffield Teaching Hospitals NHS Foundation Trust",COVID-19 Genomics UK (COG-UK) Consortium,Thushan de Silva et al
EPI_ISL_448908,"Virology Department, Sheffield Teaching Hospitals NHS Foundation Trust/Department of Infection, Immunity and Cardiovascular Disease, The Medical School, University of Sheffield",COVID-19 Genomics UK (COG-UK) Consortium,Thushan de Silva et al
EPI_ISL_475493,"Virology Department, Sheffield Teaching Hospitals NHS Foundation Trust/Department of Infection, Immunity and Cardiovascular Disease, The Medical School, University of Sheffield",COVID-19 Genomics UK (COG-UK) Consortium,Thushan de Silva et al
EPI_ISL_442485,"Virology Department, Sheffield Teaching Hospitals NHS Foundation Trust/Department of Infection, Immunity and Cardiovascular Disease, The Medical School, University of Sheffield",COVID-19 Genomics UK (COG-UK) Consortium,Thushan de Silva et al
EPI_ISL_432622,"Virology Department, Sheffield Teaching Hospitals NHS Foundation Trust / Virology Department, Sheffield Teaching Hospitals NHS Foundation Trust",COVID-19 Genomics UK (COG-UK) Consortium,Thushan de Silva et al
EPI_ISL_475494,"Virology Department, Sheffield Teaching Hospitals NHS Foundation Trust/Department of Infection, Immunity and Cardiovascular Disease, The Medical School, University of Sheffield",COVID-19 Genomics UK (COG-UK) Consortium,Thushan de Silva et al
EPI_ISL_432623,"Virology Department, Sheffield Teaching Hospitals NHS Foundation Trust / Virology Department, Sheffield Teaching Hospitals NHS Foundation Trust",COVID-19 Genomics UK (COG-UK) Consortium,Thushan de Silva et al
EPI_ISL_442486,"Virology Department, Sheffield Teaching Hospitals NHS Foundation Trust/Department of Infection, Immunity and Cardiovascular Disease, The Medical School, University of Sheffield",COVID-19 Genomics UK (COG-UK) Consortium,Thushan de Silva et al
EPI_ISL_432624,"Virology Department, Sheffield Teaching Hospitals NHS Foundation Trust / Virology Department, Sheffield Teaching Hospitals NHS Foundation Trust",COVID-19 Genomics UK (COG-UK) Consortium,Thushan de Silva et al
EPI_ISL_453763,"Virology Department, Sheffield Teaching Hospitals NHS Foundation Trust/Department of Infection, Immunity and Cardiovascular Disease, The Medical School, University of Sheffield",COVID-19 Genomics UK (COG-UK) Consortium,Thushan de Silva et al
EPI_ISL_432625,"Virology Department, Sheffield Teaching Hospitals NHS Foundation Trust / Virology Department, Sheffield Teaching Hospitals NHS Foundation Trust",COVID-19 Genomics UK (COG-UK) Consortium,Thushan de Silva et al
EPI_ISL_462077,"Virology Department, Sheffield Teaching Hospitals NHS Foundation Trust/Department of Infection, Immunity and Cardiovascular Disease, The Medical School, University of Sheffield",COVID-19 Genomics UK (COG-UK) Consortium,Thushan de Silva et al
EPI_ISL_442487,"Virology Department, Sheffield Teaching Hospitals NHS Foundation Trust/Department of Infection, Immunity and Cardiovascular Disease, The Medical School, University of Sheffield",COVID-19 Genomics UK (COG-UK) Consortium,Thushan de Silva et al
EPI_ISL_432626,"Virology Department, Sheffield Teaching Hospitals NHS Foundation Trust / Virology Department, Sheffield Teaching Hospitals NHS Foundation Trust",COVID-19 Genomics UK (COG-UK) Consortium,Thushan de Silva et al
EPI_ISL_442488,"Virology Department, Sheffield Teaching Hospitals NHS Foundation Trust/Department of Infection, Immunity and Cardiovascular Disease, The Medical School, University of Sheffield",COVID-19 Genomics UK (COG-UK) Consortium,Thushan de Silva et al
EPI_ISL_453764,"Virology Department, Sheffield Teaching Hospitals NHS Foundation Trust/Department of Infection, Immunity and Cardiovascular Disease, The Medical School, University of Sheffield",COVID-19 Genomics UK (COG-UK) Consortium,Thushan de Silva et al
EPI_ISL_453765,"Virology Department, Sheffield Teaching Hospitals NHS Foundation Trust/Department of Infection, Immunity and Cardiovascular Disease, The Medical School, University of Sheffield",COVID-19 Genomics UK (COG-UK) Consortium,Thushan de Silva et al
EPI_ISL_432628,"Virology Department, Sheffield Teaching Hospitals NHS Foundation Trust / Virology Department, Sheffield Teaching Hospitals NHS Foundation Trust",COVID-19 Genomics UK (COG-UK) Consortium,Thushan de Silva et al
EPI_ISL_432629,"Virology Department, Sheffield Teaching Hospitals NHS Foundation Trust / Virology Department, Sheffield Teaching Hospitals NHS Foundation Trust",COVID-19 Genomics UK (COG-UK) Consortium,Thushan de Silva et al
EPI_ISL_442489,"Virology Department, Sheffield Teaching Hospitals NHS Foundation Trust/Department of Infection, Immunity and Cardiovascular Disease, The Medical School, University of Sheffield",COVID-19 Genomics UK (COG-UK) Consortium,Thushan de Silva et al
EPI_ISL_479275,"Virology Department, Sheffield Teaching Hospitals NHS Foundation Trust/Department of Infection, Immunity and Cardiovascular Disease, The Medical School, University of Sheffield",COVID-19 Genomics UK (COG-UK) Consortium,Thushan de Silva et al
EPI_ISL_442490,"Virology Department, Sheffield Teaching Hospitals NHS Foundation Trust/Department of Infection, Immunity and Cardiovascular Disease, The Medical School, University of Sheffield",COVID-19 Genomics UK (COG-UK) Consortium,Thushan de Silva et al
EPI_ISL_479276,"Virology Department, Sheffield Teaching Hospitals NHS Foundation Trust/Department of Infection, Immunity and Cardiovascular Disease, The Medical School, University of Sheffield",COVID-19 Genomics UK (COG-UK) Consortium,Thushan de Silva et al
EPI_ISL_442491,"Virology Department, Sheffield Teaching Hospitals NHS Foundation Trust/Department of Infection, Immunity and Cardiovascular Disease, The Medical School, University of Sheffield",COVID-19 Genomics UK (COG-UK) Consortium,Thushan de Silva et al
EPI_ISL_432630,"Virology Department, Sheffield Teaching Hospitals NHS Foundation Trust / Virology Department, Sheffield Teaching Hospitals NHS Foundation Trust",COVID-19 Genomics UK (COG-UK) Consortium,Thushan de Silva et al
EPI_ISL_457682,"Virology Department, Sheffield Teaching Hospitals NHS Foundation Trust/Department of Infection, Immunity and Cardiovascular Disease, The Medical School, University of Sheffield",COVID-19 Genomics UK (COG-UK) Consortium,Thushan de Silva et al
EPI_ISL_479277,"Virology Department, Sheffield Teaching Hospitals NHS Foundation Trust/Department of Infection, Immunity and Cardiovascular Disease, The Medical School, University of Sheffield",COVID-19 Genomics UK (COG-UK) Consortium,Thushan de Silva et al
EPI_ISL_432631,"Virology Department, Sheffield Teaching Hospitals NHS Foundation Trust / Virology Department, Sheffield Teaching Hospitals NHS Foundation Trust",COVID-19 Genomics UK (COG-UK) Consortium,Thushan de Silva et al
EPI_ISL_432632,"Virology Department, Sheffield Teaching Hospitals NHS Foundation Trust / Virology Department, Sheffield Teaching Hospitals NHS Foundation Trust",COVID-19 Genomics UK (COG-UK) Consortium,Thushan de Silva et al
EPI_ISL_442492,"Virology Department, Sheffield Teaching Hospitals NHS Foundation Trust/Department of Infection, Immunity and Cardiovascular Disease, The Medical School, University of Sheffield",COVID-19 Genomics UK (COG-UK) Consortium,Thushan de Silva et al
EPI_ISL_462078,"Virology Department, Sheffield Teaching Hospitals NHS Foundation Trust/Department of Infection, Immunity and Cardiovascular Disease, The Medical School, University of Sheffield",COVID-19 Genomics UK (COG-UK) Consortium,Thushan de Silva et al
EPI_ISL_442493,"Virology Department, Sheffield Teaching Hospitals NHS Foundation Trust/Department of Infection, Immunity and Cardiovascular Disease, The Medical School, University of Sheffield",COVID-19 Genomics UK (COG-UK) Consortium,Thushan de Silva et al
EPI_ISL_448909,"Virology Department, Sheffield Teaching Hospitals NHS Foundation Trust/Department of Infection, Immunity and Cardiovascular Disease, The Medical School, University of Sheffield",COVID-19 Genomics UK (COG-UK) Consortium,Thushan de Silva et al
EPI_ISL_432633,"Virology Department, Sheffield Teaching Hospitals NHS Foundation Trust / Virology Department, Sheffield Teaching Hospitals NHS Foundation Trust",COVID-19 Genomics UK (COG-UK) Consortium,Thushan de Silva et al
EPI_ISL_462079,"Virology Department, Sheffield Teaching Hospitals NHS Foundation Trust/Department of Infection, Immunity and Cardiovascular Disease, The Medical School, University of Sheffield",COVID-19 Genomics UK (COG-UK) Consortium,Thushan de Silva et al
EPI_ISL_432634,"Virology Department, Sheffield Teaching Hospitals NHS Foundation Trust / Virology Department, Sheffield Teaching Hospitals NHS Foundation Trust",COVID-19 Genomics UK (COG-UK) Consortium,Thushan de Silva et al
EPI_ISL_475495,"Virology Department, Sheffield Teaching Hospitals NHS Foundation Trust/Department of Infection, Immunity and Cardiovascular Disease, The Medical School, University of Sheffield",COVID-19 Genomics UK (COG-UK) Consortium,Thushan de Silva et al
EPI_ISL_432635,"Virology Department, Sheffield Teaching Hospitals NHS Foundation Trust / Virology Department, Sheffield Teaching Hospitals NHS Foundation Trust",COVID-19 Genomics UK (COG-UK) Consortium,Thushan de Silva et al
EPI_ISL_442494,"Virology Department, Sheffield Teaching Hospitals NHS Foundation Trust/Department of Infection, Immunity and Cardiovascular Disease, The Medical School, University of Sheffield",COVID-19 Genomics UK (COG-UK) Consortium,Thushan de Silva et al
EPI_ISL_475496,"Virology Department, Sheffield Teaching Hospitals NHS Foundation Trust/Department of Infection, Immunity and Cardiovascular Disease, The Medical School, University of Sheffield",COVID-19 Genomics UK (COG-UK) Consortium,Thushan de Silva et al
EPI_ISL_453766,"Virology Department, Sheffield Teaching Hospitals NHS Foundation Trust/Department of Infection, Immunity and Cardiovascular Disease, The Medical School, University of Sheffield",COVID-19 Genomics UK (COG-UK) Consortium,Thushan de Silva et al
EPI_ISL_442495,"Virology Department, Sheffield Teaching Hospitals NHS Foundation Trust/Department of Infection, Immunity and Cardiovascular Disease, The Medical School, University of Sheffield",COVID-19 Genomics UK (COG-UK) Consortium,Thushan de Silva et al
EPI_ISL_475497,"Virology Department, Sheffield Teaching Hospitals NHS Foundation Trust/Department of Infection, Immunity and Cardiovascular Disease, The Medical School, University of Sheffield",COVID-19 Genomics UK (COG-UK) Consortium,Thushan de Silva et al
EPI_ISL_453767,"Virology Department, Sheffield Teaching Hospitals NHS Foundation Trust/Department of Infection, Immunity and Cardiovascular Disease, The Medical School, University of Sheffield",COVID-19 Genomics UK (COG-UK) Consortium,Thushan de Silva et al
EPI_ISL_432636,"Virology Department, Sheffield Teaching Hospitals NHS Foundation Trust / Virology Department, Sheffield Teaching Hospitals NHS Foundation Trust",COVID-19 Genomics UK (COG-UK) Consortium,Thushan de Silva et al
EPI_ISL_432637,"Virology Department, Sheffield Teaching Hospitals NHS Foundation Trust / Virology Department, Sheffield Teaching Hospitals NHS Foundation Trust",COVID-19 Genomics UK (COG-UK) Consortium,Thushan de Silva et al
EPI_ISL_442496,"Virology Department, Sheffield Teaching Hospitals NHS Foundation Trust/Department of Infection, Immunity and Cardiovascular Disease, The Medical School, University of Sheffield",COVID-19 Genomics UK (COG-UK) Consortium,Thushan de Silva et al
EPI_ISL_432638,"Virology Department, Sheffield Teaching Hospitals NHS Foundation Trust / Virology Department, Sheffield Teaching Hospitals NHS Foundation Trust",COVID-19 Genomics UK (COG-UK) Consortium,Thushan de Silva et al
EPI_ISL_475498,"Virology Department, Sheffield Teaching Hospitals NHS Foundation Trust/Department of Infection, Immunity and Cardiovascular Disease, The Medical School, University of Sheffield",COVID-19 Genomics UK (COG-UK) Consortium,Thushan de Silva et al
EPI_ISL_457683,"Virology Department, Sheffield Teaching Hospitals NHS Foundation Trust/Department of Infection, Immunity and Cardiovascular Disease, The Medical School, University of Sheffield",COVID-19 Genomics UK (COG-UK) Consortium,Thushan de Silva et al
EPI_ISL_432639,"Virology Department, Sheffield Teaching Hospitals NHS Foundation Trust / Virology Department, Sheffield Teaching Hospitals NHS Foundation Trust",COVID-19 Genomics UK (COG-UK) Consortium,Thushan de Silva et al
EPI_ISL_432640,"Virology Department, Sheffield Teaching Hospitals NHS Foundation Trust / Virology Department, Sheffield Teaching Hospitals NHS Foundation Trust",COVID-19 Genomics UK (COG-UK) Consortium,Thushan de Silva et al
EPI_ISL_475499,"Virology Department, Sheffield Teaching Hospitals NHS Foundation Trust/Department of Infection, Immunity and Cardiovascular Disease, The Medical School, University of Sheffield",COVID-19 Genomics UK (COG-UK) Consortium,Thushan de Silva et al
EPI_ISL_453768,"Virology Department, Sheffield Teaching Hospitals NHS Foundation Trust/Department of Infection, Immunity and Cardiovascular Disease, The Medical School, University of Sheffield",COVID-19 Genomics UK (COG-UK) Consortium,Thushan de Silva et al
EPI_ISL_462080,"Virology Department, Sheffield Teaching Hospitals NHS Foundation Trust/Department of Infection, Immunity and Cardiovascular Disease, The Medical School, University of Sheffield",COVID-19 Genomics UK (COG-UK) Consortium,Thushan de Silva et al
EPI_ISL_432641,"Virology Department, Sheffield Teaching Hospitals NHS Foundation Trust / Virology Department, Sheffield Teaching Hospitals NHS Foundation Trust",COVID-19 Genomics UK (COG-UK) Consortium,Thushan de Silva et al
EPI_ISL_448910,"Virology Department, Sheffield Teaching Hospitals NHS Foundation Trust/Department of Infection, Immunity and Cardiovascular Disease, The Medical School, University of Sheffield",COVID-19 Genomics UK (COG-UK) Consortium,Thushan de Silva et al
EPI_ISL_432642,"Virology Department, Sheffield Teaching Hospitals NHS Foundation Trust / Virology Department, Sheffield Teaching Hospitals NHS Foundation Trust",COVID-19 Genomics UK (COG-UK) Consortium,Thushan de Silva et al
EPI_ISL_442498,"Virology Department, Sheffield Teaching Hospitals NHS Foundation Trust/Department of Infection, Immunity and Cardiovascular Disease, The Medical School, University of Sheffield",COVID-19 Genomics UK (COG-UK) Consortium,Thushan de Silva et al
EPI_ISL_448911,"Virology Department, Sheffield Teaching Hospitals NHS Foundation Trust/Department of Infection, Immunity and Cardiovascular Disease, The Medical School, University of Sheffield",COVID-19 Genomics UK (COG-UK) Consortium,Thushan de Silva et al
EPI_ISL_442499,"Virology Department, Sheffield Teaching Hospitals NHS Foundation Trust/Department of Infection, Immunity and Cardiovascular Disease, The Medical School, University of Sheffield",COVID-19 Genomics UK (COG-UK) Consortium,Thushan de Silva et al
EPI_ISL_442500,"Virology Department, Sheffield Teaching Hospitals NHS Foundation Trust/Department of Infection, Immunity and Cardiovascular Disease, The Medical School, University of Sheffield",COVID-19 Genomics UK (COG-UK) Consortium,Thushan de Silva et al
EPI_ISL_432643,"Virology Department, Sheffield Teaching Hospitals NHS Foundation Trust / Virology Department, Sheffield Teaching Hospitals NHS Foundation Trust",COVID-19 Genomics UK (COG-UK) Consortium,Thushan de Silva et al
EPI_ISL_462081,"Virology Department, Sheffield Teaching Hospitals NHS Foundation Trust/Department of Infection, Immunity and Cardiovascular Disease, The Medical School, University of Sheffield",COVID-19 Genomics UK (COG-UK) Consortium,Thushan de Silva et al
EPI_ISL_475500,"Virology Department, Sheffield Teaching Hospitals NHS Foundation Trust/Department of Infection, Immunity and Cardiovascular Disease, The Medical School, University of Sheffield",COVID-19 Genomics UK (COG-UK) Consortium,Thushan de Silva et al
EPI_ISL_448912,"Virology Department, Sheffield Teaching Hospitals NHS Foundation Trust/Department of Infection, Immunity and Cardiovascular Disease, The Medical School, University of Sheffield",COVID-19 Genomics UK (COG-UK) Consortium,Thushan de Silva et al
EPI_ISL_442501,"Virology Department, Sheffield Teaching Hospitals NHS Foundation Trust/Department of Infection, Immunity and Cardiovascular Disease, The Medical School, University of Sheffield",COVID-19 Genomics UK (COG-UK) Consortium,Thushan de Silva et al
EPI_ISL_432644,"Virology Department, Sheffield Teaching Hospitals NHS Foundation Trust / Virology Department, Sheffield Teaching Hospitals NHS Foundation Trust",COVID-19 Genomics UK (COG-UK) Consortium,Thushan de Silva et al
EPI_ISL_453769,"Virology Department, Sheffield Teaching Hospitals NHS Foundation Trust/Department of Infection, Immunity and Cardiovascular Disease, The Medical School, University of Sheffield",COVID-19 Genomics UK (COG-UK) Consortium,Thushan de Silva et al
EPI_ISL_442502,"Virology Department, Sheffield Teaching Hospitals NHS Foundation Trust/Department of Infection, Immunity and Cardiovascular Disease, The Medical School, University of Sheffield",COVID-19 Genomics UK (COG-UK) Consortium,Thushan de Silva et al
EPI_ISL_475501,"Virology Department, Sheffield Teaching Hospitals NHS Foundation Trust/Department of Infection, Immunity and Cardiovascular Disease, The Medical School, University of Sheffield",COVID-19 Genomics UK (COG-UK) Consortium,Thushan de Silva et al
EPI_ISL_475502,"Virology Department, Sheffield Teaching Hospitals NHS Foundation Trust/Department of Infection, Immunity and Cardiovascular Disease, The Medical School, University of Sheffield",COVID-19 Genomics UK (COG-UK) Consortium,Thushan de Silva et al
EPI_ISL_432645,"Virology Department, Sheffield Teaching Hospitals NHS Foundation Trust / Virology Department, Sheffield Teaching Hospitals NHS Foundation Trust",COVID-19 Genomics UK (COG-UK) Consortium,Thushan de Silva et al
EPI_ISL_442503,"Virology Department, Sheffield Teaching Hospitals NHS Foundation Trust/Department of Infection, Immunity and Cardiovascular Disease, The Medical School, University of Sheffield",COVID-19 Genomics UK (COG-UK) Consortium,Thushan de Silva et al
EPI_ISL_432646,"Virology Department, Sheffield Teaching Hospitals NHS Foundation Trust / Virology Department, Sheffield Teaching Hospitals NHS Foundation Trust",COVID-19 Genomics UK (COG-UK) Consortium,Thushan de Silva et al
EPI_ISL_442504,"Virology Department, Sheffield Teaching Hospitals NHS Foundation Trust/Department of Infection, Immunity and Cardiovascular Disease, The Medical School, University of Sheffield",COVID-19 Genomics UK (COG-UK) Consortium,Thushan de Silva et al
EPI_ISL_453770,"Virology Department, Sheffield Teaching Hospitals NHS Foundation Trust/Department of Infection, Immunity and Cardiovascular Disease, The Medical School, University of Sheffield",COVID-19 Genomics UK (COG-UK) Consortium,Thushan de Silva et al
EPI_ISL_475503,"Virology Department, Sheffield Teaching Hospitals NHS Foundation Trust/Department of Infection, Immunity and Cardiovascular Disease, The Medical School, University of Sheffield",COVID-19 Genomics UK (COG-UK) Consortium,Thushan de Silva et al
EPI_ISL_442505,"Virology Department, Sheffield Teaching Hospitals NHS Foundation Trust/Department of Infection, Immunity and Cardiovascular Disease, The Medical School, University of Sheffield",COVID-19 Genomics UK (COG-UK) Consortium,Thushan de Silva et al
EPI_ISL_442506,"Virology Department, Sheffield Teaching Hospitals NHS Foundation Trust/Department of Infection, Immunity and Cardiovascular Disease, The Medical School, University of Sheffield",COVID-19 Genomics UK (COG-UK) Consortium,Thushan de Silva et al
EPI_ISL_432647,"Virology Department, Sheffield Teaching Hospitals NHS Foundation Trust / Virology Department, Sheffield Teaching Hospitals NHS Foundation Trust",COVID-19 Genomics UK (COG-UK) Consortium,Thushan de Silva et al
EPI_ISL_432648,"Virology Department, Sheffield Teaching Hospitals NHS Foundation Trust / Virology Department, Sheffield Teaching Hospitals NHS Foundation Trust",COVID-19 Genomics UK (COG-UK) Consortium,Thushan de Silva et al
EPI_ISL_479278,"Virology Department, Sheffield Teaching Hospitals NHS Foundation Trust/Department of Infection, Immunity and Cardiovascular Disease, The Medical School, University of Sheffield",COVID-19 Genomics UK (COG-UK) Consortium,Thushan de Silva et al
EPI_ISL_432649,"Virology Department, Sheffield Teaching Hospitals NHS Foundation Trust / Virology Department, Sheffield Teaching Hospitals NHS Foundation Trust",COVID-19 Genomics UK (COG-UK) Consortium,Thushan de Silva et al
EPI_ISL_462082,"Virology Department, Sheffield Teaching Hospitals NHS Foundation Trust/Department of Infection, Immunity and Cardiovascular Disease, The Medical School, University of Sheffield",COVID-19 Genomics UK (COG-UK) Consortium,Thushan de Silva et al
EPI_ISL_442507,"Virology Department, Sheffield Teaching Hospitals NHS Foundation Trust/Department of Infection, Immunity and Cardiovascular Disease, The Medical School, University of Sheffield",COVID-19 Genomics UK (COG-UK) Consortium,Thushan de Silva et al
EPI_ISL_442508,"Virology Department, Sheffield Teaching Hospitals NHS Foundation Trust/Department of Infection, Immunity and Cardiovascular Disease, The Medical School, University of Sheffield",COVID-19 Genomics UK (COG-UK) Consortium,Thushan de Silva et al
EPI_ISL_453771,"Virology Department, Sheffield Teaching Hospitals NHS Foundation Trust/Department of Infection, Immunity and Cardiovascular Disease, The Medical School, University of Sheffield",COVID-19 Genomics UK (COG-UK) Consortium,Thushan de Silva et al
EPI_ISL_432650,"Virology Department, Sheffield Teaching Hospitals NHS Foundation Trust / Virology Department, Sheffield Teaching Hospitals NHS Foundation Trust",COVID-19 Genomics UK (COG-UK) Consortium,Thushan de Silva et al
EPI_ISL_432651,"Virology Department, Sheffield Teaching Hospitals NHS Foundation Trust / Virology Department, Sheffield Teaching Hospitals NHS Foundation Trust",COVID-19 Genomics UK (COG-UK) Consortium,Thushan de Silva et al
EPI_ISL_432652,"Virology Department, Sheffield Teaching Hospitals NHS Foundation Trust / Virology Department, Sheffield Teaching Hospitals NHS Foundation Trust",COVID-19 Genomics UK (COG-UK) Consortium,Thushan de Silva et al
EPI_ISL_432653,"Virology Department, Sheffield Teaching Hospitals NHS Foundation Trust / Virology Department, Sheffield Teaching Hospitals NHS Foundation Trust",COVID-19 Genomics UK (COG-UK) Consortium,Thushan de Silva et al
EPI_ISL_448913,"Virology Department, Sheffield Teaching Hospitals NHS Foundation Trust/Department of Infection, Immunity and Cardiovascular Disease, The Medical School, University of Sheffield",COVID-19 Genomics UK (COG-UK) Consortium,Thushan de Silva et al
EPI_ISL_448914,"Virology Department, Sheffield Teaching Hospitals NHS Foundation Trust/Department of Infection, Immunity and Cardiovascular Disease, The Medical School, University of Sheffield",COVID-19 Genomics UK (COG-UK) Consortium,Thushan de Silva et al
EPI_ISL_432654,"Virology Department, Sheffield Teaching Hospitals NHS Foundation Trust / Virology Department, Sheffield Teaching Hospitals NHS Foundation Trust",COVID-19 Genomics UK (COG-UK) Consortium,Thushan de Silva et al
EPI_ISL_475504,"Virology Department, Sheffield Teaching Hospitals NHS Foundation Trust/Department of Infection, Immunity and Cardiovascular Disease, The Medical School, University of Sheffield",COVID-19 Genomics UK (COG-UK) Consortium,Thushan de Silva et al
EPI_ISL_479279,"Virology Department, Sheffield Teaching Hospitals NHS Foundation Trust/Department of Infection, Immunity and Cardiovascular Disease, The Medical School, University of Sheffield",COVID-19 Genomics UK (COG-UK) Consortium,Thushan de Silva et al
EPI_ISL_432655,"Virology Department, Sheffield Teaching Hospitals NHS Foundation Trust / Virology Department, Sheffield Teaching Hospitals NHS Foundation Trust",COVID-19 Genomics UK (COG-UK) Consortium,Thushan de Silva et al
EPI_ISL_442509,"Virology Department, Sheffield Teaching Hospitals NHS Foundation Trust/Department of Infection, Immunity and Cardiovascular Disease, The Medical School, University of Sheffield",COVID-19 Genomics UK (COG-UK) Consortium,Thushan de Silva et al
EPI_ISL_442510,"Virology Department, Sheffield Teaching Hospitals NHS Foundation Trust/Department of Infection, Immunity and Cardiovascular Disease, The Medical School, University of Sheffield",COVID-19 Genomics UK (COG-UK) Consortium,Thushan de Silva et al
EPI_ISL_448915,"Virology Department, Sheffield Teaching Hospitals NHS Foundation Trust/Department of Infection, Immunity and Cardiovascular Disease, The Medical School, University of Sheffield",COVID-19 Genomics UK (COG-UK) Consortium,Thushan de Silva et al
EPI_ISL_432656,"Virology Department, Sheffield Teaching Hospitals NHS Foundation Trust / Virology Department, Sheffield Teaching Hospitals NHS Foundation Trust",COVID-19 Genomics UK (COG-UK) Consortium,Thushan de Silva et al
EPI_ISL_457684,"Virology Department, Sheffield Teaching Hospitals NHS Foundation Trust/Department of Infection, Immunity and Cardiovascular Disease, The Medical School, University of Sheffield",COVID-19 Genomics UK (COG-UK) Consortium,Thushan de Silva et al
EPI_ISL_432657,"Virology Department, Sheffield Teaching Hospitals NHS Foundation Trust / Virology Department, Sheffield Teaching Hospitals NHS Foundation Trust",COVID-19 Genomics UK (COG-UK) Consortium,Thushan de Silva et al
EPI_ISL_479280,"Virology Department, Sheffield Teaching Hospitals NHS Foundation Trust/Department of Infection, Immunity and Cardiovascular Disease, The Medical School, University of Sheffield",COVID-19 Genomics UK (COG-UK) Consortium,Thushan de Silva et al
EPI_ISL_453772,"Virology Department, Sheffield Teaching Hospitals NHS Foundation Trust/Department of Infection, Immunity and Cardiovascular Disease, The Medical School, University of Sheffield",COVID-19 Genomics UK (COG-UK) Consortium,Thushan de Silva et al
EPI_ISL_432658,"Virology Department, Sheffield Teaching Hospitals NHS Foundation Trust / Virology Department, Sheffield Teaching Hospitals NHS Foundation Trust",COVID-19 Genomics UK (COG-UK) Consortium,Thushan de Silva et al
EPI_ISL_479281,"Virology Department, Sheffield Teaching Hospitals NHS Foundation Trust/Department of Infection, Immunity and Cardiovascular Disease, The Medical School, University of Sheffield",COVID-19 Genomics UK (COG-UK) Consortium,Thushan de Silva et al
EPI_ISL_453773,"Virology Department, Sheffield Teaching Hospitals NHS Foundation Trust/Department of Infection, Immunity and Cardiovascular Disease, The Medical School, University of Sheffield",COVID-19 Genomics UK (COG-UK) Consortium,Thushan de Silva et al
EPI_ISL_442511,"Virology Department, Sheffield Teaching Hospitals NHS Foundation Trust/Department of Infection, Immunity and Cardiovascular Disease, The Medical School, University of Sheffield",COVID-19 Genomics UK (COG-UK) Consortium,Thushan de Silva et al
EPI_ISL_432659,"Virology Department, Sheffield Teaching Hospitals NHS Foundation Trust / Virology Department, Sheffield Teaching Hospitals NHS Foundation Trust",COVID-19 Genomics UK (COG-UK) Consortium,Thushan de Silva et al
EPI_ISL_432660,"Virology Department, Sheffield Teaching Hospitals NHS Foundation Trust / Virology Department, Sheffield Teaching Hospitals NHS Foundation Trust",COVID-19 Genomics UK (COG-UK) Consortium,Thushan de Silva et al
EPI_ISL_442513,"Virology Department, Sheffield Teaching Hospitals NHS Foundation Trust/Department of Infection, Immunity and Cardiovascular Disease, The Medical School, University of Sheffield",COVID-19 Genomics UK (COG-UK) Consortium,Thushan de Silva et al
EPI_ISL_442514,"Virology Department, Sheffield Teaching Hospitals NHS Foundation Trust/Department of Infection, Immunity and Cardiovascular Disease, The Medical School, University of Sheffield",COVID-19 Genomics UK (COG-UK) Consortium,Thushan de Silva et al
EPI_ISL_432661,"Virology Department, Sheffield Teaching Hospitals NHS Foundation Trust / Virology Department, Sheffield Teaching Hospitals NHS Foundation Trust",COVID-19 Genomics UK (COG-UK) Consortium,Thushan de Silva et al
EPI_ISL_448916,"Virology Department, Sheffield Teaching Hospitals NHS Foundation Trust/Department of Infection, Immunity and Cardiovascular Disease, The Medical School, University of Sheffield",COVID-19 Genomics UK (COG-UK) Consortium,Thushan de Silva et al
EPI_ISL_453774,"Virology Department, Sheffield Teaching Hospitals NHS Foundation Trust/Department of Infection, Immunity and Cardiovascular Disease, The Medical School, University of Sheffield",COVID-19 Genomics UK (COG-UK) Consortium,Thushan de Silva et al
EPI_ISL_453775,"Virology Department, Sheffield Teaching Hospitals NHS Foundation Trust/Department of Infection, Immunity and Cardiovascular Disease, The Medical School, University of Sheffield",COVID-19 Genomics UK (COG-UK) Consortium,Thushan de Silva et al
EPI_ISL_432662,"Virology Department, Sheffield Teaching Hospitals NHS Foundation Trust / Virology Department, Sheffield Teaching Hospitals NHS Foundation Trust",COVID-19 Genomics UK (COG-UK) Consortium,Thushan de Silva et al
EPI_ISL_442515,"Virology Department, Sheffield Teaching Hospitals NHS Foundation Trust/Department of Infection, Immunity and Cardiovascular Disease, The Medical School, University of Sheffield",COVID-19 Genomics UK (COG-UK) Consortium,Thushan de Silva et al
EPI_ISL_453776,"Virology Department, Sheffield Teaching Hospitals NHS Foundation Trust/Department of Infection, Immunity and Cardiovascular Disease, The Medical School, University of Sheffield",COVID-19 Genomics UK (COG-UK) Consortium,Thushan de Silva et al
EPI_ISL_432663,"Virology Department, Sheffield Teaching Hospitals NHS Foundation Trust / Virology Department, Sheffield Teaching Hospitals NHS Foundation Trust",COVID-19 Genomics UK (COG-UK) Consortium,Thushan de Silva et al
EPI_ISL_457685,"Virology Department, Sheffield Teaching Hospitals NHS Foundation Trust/Department of Infection, Immunity and Cardiovascular Disease, The Medical School, University of Sheffield",COVID-19 Genomics UK (COG-UK) Consortium,Thushan de Silva et al
EPI_ISL_479282,"Virology Department, Sheffield Teaching Hospitals NHS Foundation Trust/Department of Infection, Immunity and Cardiovascular Disease, The Medical School, University of Sheffield",COVID-19 Genomics UK (COG-UK) Consortium,Thushan de Silva et al
EPI_ISL_475505,"Virology Department, Sheffield Teaching Hospitals NHS Foundation Trust/Department of Infection, Immunity and Cardiovascular Disease, The Medical School, University of Sheffield",COVID-19 Genomics UK (COG-UK) Consortium,Thushan de Silva et al
EPI_ISL_453777,"Virology Department, Sheffield Teaching Hospitals NHS Foundation Trust/Department of Infection, Immunity and Cardiovascular Disease, The Medical School, University of Sheffield",COVID-19 Genomics UK (COG-UK) Consortium,Thushan de Silva et al
EPI_ISL_475506,"Virology Department, Sheffield Teaching Hospitals NHS Foundation Trust/Department of Infection, Immunity and Cardiovascular Disease, The Medical School, University of Sheffield",COVID-19 Genomics UK (COG-UK) Consortium,Thushan de Silva et al
EPI_ISL_442516,"Virology Department, Sheffield Teaching Hospitals NHS Foundation Trust/Department of Infection, Immunity and Cardiovascular Disease, The Medical School, University of Sheffield",COVID-19 Genomics UK (COG-UK) Consortium,Thushan de Silva et al
EPI_ISL_462083,"Virology Department, Sheffield Teaching Hospitals NHS Foundation Trust/Department of Infection, Immunity and Cardiovascular Disease, The Medical School, University of Sheffield",COVID-19 Genomics UK (COG-UK) Consortium,Thushan de Silva et al
EPI_ISL_442517,"Virology Department, Sheffield Teaching Hospitals NHS Foundation Trust/Department of Infection, Immunity and Cardiovascular Disease, The Medical School, University of Sheffield",COVID-19 Genomics UK (COG-UK) Consortium,Thushan de Silva et al
EPI_ISL_432664,"Virology Department, Sheffield Teaching Hospitals NHS Foundation Trust / Virology Department, Sheffield Teaching Hospitals NHS Foundation Trust",COVID-19 Genomics UK (COG-UK) Consortium,Thushan de Silva et al
EPI_ISL_475507,"Virology Department, Sheffield Teaching Hospitals NHS Foundation Trust/Department of Infection, Immunity and Cardiovascular Disease, The Medical School, University of Sheffield",COVID-19 Genomics UK (COG-UK) Consortium,Thushan de Silva et al
EPI_ISL_442518,"Virology Department, Sheffield Teaching Hospitals NHS Foundation Trust/Department of Infection, Immunity and Cardiovascular Disease, The Medical School, University of Sheffield",COVID-19 Genomics UK (COG-UK) Consortium,Thushan de Silva et al
EPI_ISL_432665,"Virology Department, Sheffield Teaching Hospitals NHS Foundation Trust / Virology Department, Sheffield Teaching Hospitals NHS Foundation Trust",COVID-19 Genomics UK (COG-UK) Consortium,Thushan de Silva et al
EPI_ISL_442519,"Virology Department, Sheffield Teaching Hospitals NHS Foundation Trust/Department of Infection, Immunity and Cardiovascular Disease, The Medical School, University of Sheffield",COVID-19 Genomics UK (COG-UK) Consortium,Thushan de Silva et al
EPI_ISL_453778,"Virology Department, Sheffield Teaching Hospitals NHS Foundation Trust/Department of Infection, Immunity and Cardiovascular Disease, The Medical School, University of Sheffield",COVID-19 Genomics UK (COG-UK) Consortium,Thushan de Silva et al
EPI_ISL_479283,"Virology Department, Sheffield Teaching Hospitals NHS Foundation Trust/Department of Infection, Immunity and Cardiovascular Disease, The Medical School, University of Sheffield",COVID-19 Genomics UK (COG-UK) Consortium,Thushan de Silva et al
EPI_ISL_475508,"Virology Department, Sheffield Teaching Hospitals NHS Foundation Trust/Department of Infection, Immunity and Cardiovascular Disease, The Medical School, University of Sheffield",COVID-19 Genomics UK (COG-UK) Consortium,Thushan de Silva et al
EPI_ISL_457686,"Virology Department, Sheffield Teaching Hospitals NHS Foundation Trust/Department of Infection, Immunity and Cardiovascular Disease, The Medical School, University of Sheffield",COVID-19 Genomics UK (COG-UK) Consortium,Thushan de Silva et al
EPI_ISL_475509,"Virology Department, Sheffield Teaching Hospitals NHS Foundation Trust/Department of Infection, Immunity and Cardiovascular Disease, The Medical School, University of Sheffield",COVID-19 Genomics UK (COG-UK) Consortium,Thushan de Silva et al
EPI_ISL_442520,"Virology Department, Sheffield Teaching Hospitals NHS Foundation Trust/Department of Infection, Immunity and Cardiovascular Disease, The Medical School, University of Sheffield",COVID-19 Genomics UK (COG-UK) Consortium,Thushan de Silva et al
EPI_ISL_432666,"Virology Department, Sheffield Teaching Hospitals NHS Foundation Trust / Virology Department, Sheffield Teaching Hospitals NHS Foundation Trust",COVID-19 Genomics UK (COG-UK) Consortium,Thushan de Silva et al
EPI_ISL_475510,"Virology Department, Sheffield Teaching Hospitals NHS Foundation Trust/Department of Infection, Immunity and Cardiovascular Disease, The Medical School, University of Sheffield",COVID-19 Genomics UK (COG-UK) Consortium,Thushan de Silva et al
EPI_ISL_462084,"Virology Department, Sheffield Teaching Hospitals NHS Foundation Trust/Department of Infection, Immunity and Cardiovascular Disease, The Medical School, University of Sheffield",COVID-19 Genomics UK (COG-UK) Consortium,Thushan de Silva et al
EPI_ISL_442521,"Virology Department, Sheffield Teaching Hospitals NHS Foundation Trust/Department of Infection, Immunity and Cardiovascular Disease, The Medical School, University of Sheffield",COVID-19 Genomics UK (COG-UK) Consortium,Thushan de Silva et al
EPI_ISL_442522,"Virology Department, Sheffield Teaching Hospitals NHS Foundation Trust/Department of Infection, Immunity and Cardiovascular Disease, The Medical School, University of Sheffield",COVID-19 Genomics UK (COG-UK) Consortium,Thushan de Silva et al
EPI_ISL_432667,"Virology Department, Sheffield Teaching Hospitals NHS Foundation Trust / Virology Department, Sheffield Teaching Hospitals NHS Foundation Trust",COVID-19 Genomics UK (COG-UK) Consortium,Thushan de Silva et al
EPI_ISL_414500,"Virology Department, Sheffield Teaching Hospitals NHS Foundation Trust","Department of Infection, Immunity and Cardiovascular Disease, The Florey Institute, The Medical School, University of Sheffield",Thushan de Silva et al
EPI_ISL_414501,"Virology Department, Sheffield Teaching Hospitals NHS Foundation Trust","Department of Infection, Immunity and Cardiovascular Disease, The Florey Institute, The Medical School, University of Sheffield",Thushan de Silva et al
EPI_ISL_482120,"The Department of Microbiology, Torbay and South Devon NHS Foundation Trust",Wellcome Sanger Institute for the COVID-19 Genomics UK Consortium,Amy Hurd et al
EPI_ISL_482123,"The Department of Microbiology, Torbay and South Devon NHS Foundation Trust",Wellcome Sanger Institute for the COVID-19 Genomics UK Consortium,Amy Hurd et al
EPI_ISL_482122,"The Department of Microbiology, Torbay and South Devon NHS Foundation Trust",Wellcome Sanger Institute for the COVID-19 Genomics UK Consortium,Amy Hurd et al
EPI_ISL_482126,"The Department of Microbiology, Torbay and South Devon NHS Foundation Trust",Wellcome Sanger Institute for the COVID-19 Genomics UK Consortium,Amy Hurd et al
EPI_ISL_482127,"The Department of Microbiology, Torbay and South Devon NHS Foundation Trust",Wellcome Sanger Institute for the COVID-19 Genomics UK Consortium,Amy Hurd et al
EPI_ISL_482121,"The Department of Microbiology, Torbay and South Devon NHS Foundation Trust",Wellcome Sanger Institute for the COVID-19 Genomics UK Consortium,Amy Hurd et al
EPI_ISL_482130,"The Department of Microbiology, Torbay and South Devon NHS Foundation Trust",Wellcome Sanger Institute for the COVID-19 Genomics UK Consortium,Amy Hurd et al
EPI_ISL_482128,"The Department of Microbiology, Torbay and South Devon NHS Foundation Trust",Wellcome Sanger Institute for the COVID-19 Genomics UK Consortium,Amy Hurd et al
EPI_ISL_482060,"The Department of Microbiology, Torbay and South Devon NHS Foundation Trust",Wellcome Sanger Institute for the COVID-19 Genomics UK Consortium,Amy Hurd et al
EPI_ISL_482061,"The Department of Microbiology, Torbay and South Devon NHS Foundation Trust",Wellcome Sanger Institute for the COVID-19 Genomics UK Consortium,Amy Hurd et al
EPI_ISL_482067,"The Department of Microbiology, Torbay and South Devon NHS Foundation Trust",Wellcome Sanger Institute for the COVID-19 Genomics UK Consortium,Amy Hurd et al
EPI_ISL_482059,"The Department of Microbiology, Torbay and South Devon NHS Foundation Trust",Wellcome Sanger Institute for the COVID-19 Genomics UK Consortium,Amy Hurd et al
EPI_ISL_482064,"The Department of Microbiology, Torbay and South Devon NHS Foundation Trust",Wellcome Sanger Institute for the COVID-19 Genomics UK Consortium,Amy Hurd et al
EPI_ISL_482068,"The Department of Microbiology, Torbay and South Devon NHS Foundation Trust",Wellcome Sanger Institute for the COVID-19 Genomics UK Consortium,Amy Hurd et al
EPI_ISL_482062,"The Department of Microbiology, Torbay and South Devon NHS Foundation Trust",Wellcome Sanger Institute for the COVID-19 Genomics UK Consortium,Amy Hurd et al
EPI_ISL_482063,"The Department of Microbiology, Torbay and South Devon NHS Foundation Trust",Wellcome Sanger Institute for the COVID-19 Genomics UK Consortium,Amy Hurd et al
EPI_ISL_482058,"The Department of Microbiology, Torbay and South Devon NHS Foundation Trust",Wellcome Sanger Institute for the COVID-19 Genomics UK Consortium,Amy Hurd et al
EPI_ISL_482066,"The Department of Microbiology, Torbay and South Devon NHS Foundation Trust",Wellcome Sanger Institute for the COVID-19 Genomics UK Consortium,Amy Hurd et al
EPI_ISL_482065,"The Department of Microbiology, Torbay and South Devon NHS Foundation Trust",Wellcome Sanger Institute for the COVID-19 Genomics UK Consortium,Amy Hurd et al
EPI_ISL_488854,"Department of Medical Microbiology, Western Sussex Hospitals NHS Foundation Trust, St Richard's Hospital",Wellcome Sanger Institute for the COVID-19 Genomics UK Consortium,Manasa Mutingwende et al
EPI_ISL_488855,"Department of Medical Microbiology, Western Sussex Hospitals NHS Foundation Trust, St Richard's Hospital",Wellcome Sanger Institute for the COVID-19 Genomics UK Consortium,Manasa Mutingwende et al
EPI_ISL_488872,"Department of Medical Microbiology, Western Sussex Hospitals NHS Foundation Trust, St Richard's Hospital",Wellcome Sanger Institute for the COVID-19 Genomics UK Consortium,Manasa Mutingwende et al
EPI_ISL_488863,"Department of Medical Microbiology, Western Sussex Hospitals NHS Foundation Trust, St Richard's Hospital",Wellcome Sanger Institute for the COVID-19 Genomics UK Consortium,Manasa Mutingwende et al
EPI_ISL_488864,"Department of Medical Microbiology, Western Sussex Hospitals NHS Foundation Trust, St Richard's Hospital",Wellcome Sanger Institute for the COVID-19 Genomics UK Consortium,Manasa Mutingwende et al
EPI_ISL_488845,"Department of Medical Microbiology, Western Sussex Hospitals NHS Foundation Trust, St Richard's Hospital",Wellcome Sanger Institute for the COVID-19 Genomics UK Consortium,Manasa Mutingwende et al
EPI_ISL_488840,"Department of Medical Microbiology, Western Sussex Hospitals NHS Foundation Trust, St Richard's Hospital",Wellcome Sanger Institute for the COVID-19 Genomics UK Consortium,Manasa Mutingwende et al
EPI_ISL_488861,"Department of Medical Microbiology, Western Sussex Hospitals NHS Foundation Trust, St Richard's Hospital",Wellcome Sanger Institute for the COVID-19 Genomics UK Consortium,Manasa Mutingwende et al
EPI_ISL_488856,"Department of Medical Microbiology, Western Sussex Hospitals NHS Foundation Trust, St Richard's Hospital",Wellcome Sanger Institute for the COVID-19 Genomics UK Consortium,Manasa Mutingwende et al
EPI_ISL_488853,"Department of Medical Microbiology, Western Sussex Hospitals NHS Foundation Trust, St Richard's Hospital",Wellcome Sanger Institute for the COVID-19 Genomics UK Consortium,Manasa Mutingwende et al
EPI_ISL_488847,"Department of Medical Microbiology, Western Sussex Hospitals NHS Foundation Trust, St Richard's Hospital",Wellcome Sanger Institute for the COVID-19 Genomics UK Consortium,Manasa Mutingwende et al
EPI_ISL_407079,Lapland Central Hospital,"Department of Virology, University of Helsinki and Helsinki University Hospital, Helsinki, Finland",Teemu Smura et al
EPI_ISL_418385,"Department of Virology and Immunology, University of Helsinki and Helsinki University Hospital, Huslab Finland","Department of Virology, Faculty of Medicine, University of Helsinki, Helsinki, Finland",Teemu Smura et al
EPI_ISL_418386,"Department of Virology and Immunology, University of Helsinki and Helsinki University Hospital, Huslab Finland","Department of Virology, Faculty of Medicine, University of Helsinki, Helsinki, Finland",Teemu Smura et al
EPI_ISL_418387,"Department of Virology and Immunology, University of Helsinki and Helsinki University Hospital, Huslab Finland","Department of Virology, Faculty of Medicine, University of Helsinki, Helsinki, Finland",Teemu Smura et al
EPI_ISL_418388,"Department of Virology and Immunology, University of Helsinki and Helsinki University Hospital, Huslab Finland","Department of Virology, Faculty of Medicine, University of Helsinki, Helsinki, Finland",Teemu Smura et al
EPI_ISL_418389,"Department of Virology and Immunology, University of Helsinki and Helsinki University Hospital, Huslab Finland","Department of Virology, Faculty of Medicine, University of Helsinki, Helsinki, Finland",Teemu Smura et al
EPI_ISL_418390,"Department of Virology and Immunology, University of Helsinki and Helsinki University Hospital, Huslab Finland","Department of Virology, Faculty of Medicine, University of Helsinki, Helsinki, Finland",Teemu Smura et al
EPI_ISL_418391,"Department of Virology and Immunology, University of Helsinki and Helsinki University Hospital, Huslab Finland","Department of Virology, Faculty of Medicine, University of Helsinki, Helsinki, Finland",Teemu Smura et al
EPI_ISL_418392,"Department of Virology and Immunology, University of Helsinki and Helsinki University Hospital, Huslab Finland","Department of Virology, Faculty of Medicine, University of Helsinki, Helsinki, Finland",Teemu Smura et al
EPI_ISL_418393,"Department of Virology and Immunology, University of Helsinki and Helsinki University Hospital, Huslab Finland","Department of Virology, Faculty of Medicine, University of Helsinki, Helsinki, Finland",Teemu Smura et al
EPI_ISL_418394,"Department of Virology and Immunology, University of Helsinki and Helsinki University Hospital, Huslab Finland","Department of Virology, Faculty of Medicine, University of Helsinki, Helsinki, Finland",Teemu Smura et al
EPI_ISL_418395,"Department of Virology and Immunology, University of Helsinki and Helsinki University Hospital, Huslab Finland","Department of Virology, Faculty of Medicine, University of Helsinki, Helsinki, Finland",Teemu Smura et al
EPI_ISL_418396,"Department of Virology and Immunology, University of Helsinki and Helsinki University Hospital, Huslab Finland","Department of Virology, Faculty of Medicine, University of Helsinki, Helsinki, Finland",Teemu Smura et al
EPI_ISL_418397,"Department of Virology and Immunology, University of Helsinki and Helsinki University Hospital, Huslab Finland","Department of Virology, Faculty of Medicine, University of Helsinki, Helsinki, Finland",Teemu Smura et al
EPI_ISL_418398,"Department of Virology and Immunology, University of Helsinki and Helsinki University Hospital, Huslab Finland","Department of Virology, Faculty of Medicine, University of Helsinki, Helsinki, Finland",Teemu Smura et al
EPI_ISL_418399,"Department of Virology and Immunology, University of Helsinki and Helsinki University Hospital, Huslab Finland","Department of Virology, Faculty of Medicine, University of Helsinki, Helsinki, Finland",Teemu Smura et al
EPI_ISL_418400,"Department of Virology and Immunology, University of Helsinki and Helsinki University Hospital, Huslab Finland","Department of Virology, Faculty of Medicine, University of Helsinki, Helsinki, Finland",Teemu Smura et al
EPI_ISL_418401,"Department of Virology and Immunology, University of Helsinki and Helsinki University Hospital, Huslab Finland","Department of Virology, Faculty of Medicine, University of Helsinki, Helsinki, Finland",Teemu Smura et al
EPI_ISL_418402,"Department of Virology and Immunology, University of Helsinki and Helsinki University Hospital, Huslab Finland","Department of Virology, Faculty of Medicine, University of Helsinki, Helsinki, Finland",Teemu Smura et al
EPI_ISL_418403,"Department of Virology and Immunology, University of Helsinki and Helsinki University Hospital, Huslab Finland","Department of Virology, Faculty of Medicine, University of Helsinki, Helsinki, Finland",Teemu Smura et al
EPI_ISL_418404,"Department of Virology and Immunology, University of Helsinki and Helsinki University Hospital, Huslab Finland","Department of Virology, Faculty of Medicine, University of Helsinki, Helsinki, Finland",Teemu Smura et al
EPI_ISL_418405,"Department of Virology and Immunology, University of Helsinki and Helsinki University Hospital, Huslab Finland","Department of Virology, Faculty of Medicine, University of Helsinki, Helsinki, Finland",Teemu Smura et al
EPI_ISL_418406,"Department of Virology and Immunology, University of Helsinki and Helsinki University Hospital, Huslab Finland","Department of Virology, Faculty of Medicine, University of Helsinki, Helsinki, Finland",Teemu Smura et al
EPI_ISL_418407,"Department of Virology and Immunology, University of Helsinki and Helsinki University Hospital, Huslab Finland","Department of Virology, Faculty of Medicine, University of Helsinki, Helsinki, Finland",Teemu Smura et al
EPI_ISL_418408,"Department of Virology and Immunology, University of Helsinki and Helsinki University Hospital, Huslab Finland","Department of Virology, Faculty of Medicine, University of Helsinki, Helsinki, Finland",Teemu Smura et al
EPI_ISL_418409,"Department of Virology and Immunology, University of Helsinki and Helsinki University Hospital, Huslab Finland","Department of Virology, Faculty of Medicine, University of Helsinki, Helsinki, Finland",Teemu Smura et al
EPI_ISL_418410,"Department of Virology and Immunology, University of Helsinki and Helsinki University Hospital, Huslab Finland","Department of Virology, Faculty of Medicine, University of Helsinki, Helsinki, Finland",Teemu Smura et al
EPI_ISL_418411,"Department of Virology and Immunology, University of Helsinki and Helsinki University Hospital, Huslab Finland","Department of Virology, Faculty of Medicine, University of Helsinki, Helsinki, Finland",Teemu Smura et al
EPI_ISL_414640,"Department of Virology and Immunology, University of Helsinki and Helsinki University Hospital, Huslab Finland","Department of Virology, Faculty of Medicine, University of Helsinki, Helsinki, Finland",Teemu Smura et al
EPI_ISL_412971,"HUS Diagnostiikkakeskus, Hallinto","Department of Virology Faculty of Medicine, Medicum University of Helsinki",Teemu Smura et al
EPI_ISL_414646,"Department of Virology and Immunology, University of Helsinki and Helsinki University Hospital, Huslab Finland","Department of Virology, Faculty of Medicine, University of Helsinki, Helsinki, Finland",Teemu Smura et al
EPI_ISL_414645,"Department of Virology and Immunology, University of Helsinki and Helsinki University Hospital, Huslab Finland","Department of Virology, Faculty of Medicine, University of Helsinki, Helsinki, Finland",Teemu Smura et al
EPI_ISL_414641,"Department of Virology and Immunology, University of Helsinki and Helsinki University Hospital, Huslab Finland","Department of Virology, Faculty of Medicine, University of Helsinki, Helsinki, Finland",Teemu Smura et al
EPI_ISL_414644,"Department of Virology and Immunology, University of Helsinki and Helsinki University Hospital, Huslab Finland","Department of Virology, Faculty of Medicine, University of Helsinki, Helsinki, Finland",Teemu Smura et al
EPI_ISL_414642,"Department of Virology and Immunology, University of Helsinki and Helsinki University Hospital, Huslab Finland","Department of Virology, Faculty of Medicine, University of Helsinki, Helsinki, Finland",Teemu Smura et al
EPI_ISL_414643,"Department of Virology and Immunology, University of Helsinki and Helsinki University Hospital, Huslab Finland","Department of Virology, Faculty of Medicine, University of Helsinki, Helsinki, Finland",Teemu Smura et al
EPI_ISL_413605,"Department of Virology and Immunology, University of Helsinki and Helsinki University Hospital, Huslab Finland","Department of Virology, Faculty of Medicine, University of Helsinki, Helsinki, Finland",Teemu Smura et al
EPI_ISL_413602,"Department of Virology and Immunology, University of Helsinki and Helsinki University Hospital, Huslab Finland","Department of Virology, Faculty of Medicine, University of Helsinki, Helsinki, Finland",Teemu Smura et al
EPI_ISL_413603,"Department of Virology and Immunology, University of Helsinki and Helsinki University Hospital, Huslab Finland","Department of Virology, Faculty of Medicine, University of Helsinki, Helsinki, Finland",Teemu Smura et al
EPI_ISL_413604,"Department of Virology and Immunology, University of Helsinki and Helsinki University Hospital, Huslab Finland","Department of Virology, Faculty of Medicine, University of Helsinki, Helsinki, Finland",Teemu Smura et al
EPI_ISL_406534,Guangdong Provincial Center for Diseases Control and Prevention; Guangdong Provincial Public Health,Guangdong Provincial Center for Diseases Control and Prevention,Min Kang et al
EPI_ISL_406535,Guangdong Provincial Center for Diseases Control and Prevention; Guangdong Provincial Public Health,Guangdong Provincial Center for Diseases Control and Prevention,Min Kang et al
EPI_ISL_406536,Guangdong Provincial Center for Diseases Control and Prevention; Guangdong Provincial Public Health,Guangdong Provincial Center for Diseases Control and Prevention,Min Kang et al
EPI_ISL_469282,Service de Virologie Hôpital Saint-Louis,"Laboratory of Cell Biology of viral infection, Unit INSERM-U944",Laurent Meertens et al
EPI_ISL_469284,Service de Virologie Hôpital Saint-Louis,Laboratory Cell Biology of Viral Infection-INSERM unit 944,Laurent Meertens et al
EPI_ISL_469283,Service de Virologie Hôpital Saint-Louis,Laboratory Cell Biology of Viral Infection-INSERM unit 944,Laurent Meertens et al
EPI_ISL_418412,Centre Hospitalier des Vals d'Ardeche,CNR Virus des Infections Respiratoires - France SUD,Antonin Bal et al
EPI_ISL_418413,Centre Hospitalier de Macon,CNR Virus des Infections Respiratoires - France SUD,Antonin Bal et al
EPI_ISL_418414,Centre Hospitalier de Valence,CNR Virus des Infections Respiratoires - France SUD,Antonin Bal et al
EPI_ISL_418415,Centre Hospitalier de Valence,CNR Virus des Infections Respiratoires - France SUD,Antonin Bal et al
EPI_ISL_418416,GH Les Portes du Sud,CNR Virus des Infections Respiratoires - France SUD,Antonin Bal et al
EPI_ISL_418417,Centre Hospitalier de Valence,CNR Virus des Infections Respiratoires - France SUD,Antonin Bal et al
EPI_ISL_418418,Centre Hospitalier Saint Joseph Saint Luc,CNR Virus des Infections Respiratoires - France SUD,Antonin Bal et al
EPI_ISL_418419,Centre Hospitalier Saint Joseph Saint Luc,CNR Virus des Infections Respiratoires - France SUD,Antonin Bal et al
EPI_ISL_418420,"Institut des Agents Infectieux (IAI), Hospices Civils de Lyon",CNR Virus des Infections Respiratoires - France SUD,Antonin Bal et al
EPI_ISL_418421,"Institut des Agents Infectieux (IAI), Hospices Civils de Lyon",CNR Virus des Infections Respiratoires - France SUD,Antonin Bal et al
EPI_ISL_418422,"Institut des Agents Infectieux (IAI), Hospices Civils de Lyon",CNR Virus des Infections Respiratoires - France SUD,Antonin Bal et al
EPI_ISL_418423,"Institut des Agents Infectieux (IAI), Hospices Civils de Lyon",CNR Virus des Infections Respiratoires - France SUD,Antonin Bal et al
EPI_ISL_418424,"Institut des Agents Infectieux (IAI), Hospices Civils de Lyon",CNR Virus des Infections Respiratoires - France SUD,Antonin Bal et al
EPI_ISL_418425,"Institut des Agents Infectieux (IAI), Hospices Civils de Lyon",CNR Virus des Infections Respiratoires - France SUD,Antonin Bal et al
EPI_ISL_418426,Centre Hospitalier de Bourg en Bresse,CNR Virus des Infections Respiratoires - France SUD,Antonin Bal et al
EPI_ISL_418427,Hopital Privé de l'Est Lyonnais,CNR Virus des Infections Respiratoires - France SUD,Antonin Bal et al
EPI_ISL_418428,Centre Hospitalier Lucien Hussel,CNR Virus des Infections Respiratoires - France SUD,Antonin Bal et al
EPI_ISL_419168,Centre Hospitalier de Valence,CNR Virus des Infections Respiratoires - France SUD,Antonin Bal et al
EPI_ISL_418429,"Institut des Agents Infectieux (IAI), Hospices Civils de Lyon",CNR Virus des Infections Respiratoires - France SUD,Antonin Bal et al
EPI_ISL_418430,"Institut des Agents Infectieux (IAI), Hospices Civils de Lyon",CNR Virus des Infections Respiratoires - France SUD,Antonin Bal et al
EPI_ISL_418431,"Institut des Agents Infectieux (IAI), Hospices Civils de Lyon",CNR Virus des Infections Respiratoires - France SUD,Antonin Bal et al
EPI_ISL_418432,"Institut des Agents Infectieux (IAI), Hospices Civils de Lyon",CNR Virus des Infections Respiratoires - France SUD,Antonin Bal et al
EPI_ISL_419169,"Institut des Agents Infectieux (IAI), Hospices Civils de Lyon",CNR Virus des Infections Respiratoires - France SUD,Antonin Bal et al
EPI_ISL_419170,"Institut des Agents Infectieux (IAI), Hospices Civils de Lyon",CNR Virus des Infections Respiratoires - France SUD,Antonin Bal et al
EPI_ISL_419171,"Institut des Agents Infectieux (IAI), Hospices Civils de Lyon",CNR Virus des Infections Respiratoires - France SUD,Antonin Bal et al
EPI_ISL_419172,"Institut des Agents Infectieux (IAI), Hospices Civils de Lyon",CNR Virus des Infections Respiratoires - France SUD,Antonin Bal et al
EPI_ISL_419173,"Institut des Agents Infectieux (IAI), Hospices Civils de Lyon",CNR Virus des Infections Respiratoires - France SUD,Antonin Bal et al
EPI_ISL_419174,Centre Hospitalier de Macon,CNR Virus des Infections Respiratoires - France SUD,Antonin Bal et al
EPI_ISL_419175,Centre Hospitalier de Macon,CNR Virus des Infections Respiratoires - France SUD,Antonin Bal et al
EPI_ISL_419176,Centre Hospitalier de Macon,CNR Virus des Infections Respiratoires - France SUD,Antonin Bal et al
EPI_ISL_419177,"Institut des Agents Infectieux (IAI), Hospices Civils de Lyon",CNR Virus des Infections Respiratoires - France SUD,Antonin Bal et al
EPI_ISL_419178,"Institut des Agents Infectieux (IAI), Hospices Civils de Lyon",CNR Virus des Infections Respiratoires - France SUD,Antonin Bal et al
EPI_ISL_419179,"Institut des Agents Infectieux (IAI), Hospices Civils de Lyon",CNR Virus des Infections Respiratoires - France SUD,Antonin Bal et al
EPI_ISL_419180,"Institut des Agents Infectieux (IAI), Hospices Civils de Lyon",CNR Virus des Infections Respiratoires - France SUD,Antonin Bal et al
EPI_ISL_419181,"Institut des Agents Infectieux (IAI), Hospices Civils de Lyon",CNR Virus des Infections Respiratoires - France SUD,Antonin Bal et al
EPI_ISL_419182,"Institut des Agents Infectieux (IAI), Hospices Civils de Lyon",CNR Virus des Infections Respiratoires - France SUD,Antonin Bal et al
EPI_ISL_419183,Centre Hospitalier de Bourg en Bresse,CNR Virus des Infections Respiratoires - France SUD,Antonin Bal et al
EPI_ISL_419184,"Institut des Agents Infectieux (IAI), Hospices Civils de Lyon",CNR Virus des Infections Respiratoires - France SUD,Antonin Bal et al
EPI_ISL_419185,Centre Hospitalier de Bourg en Bresse,CNR Virus des Infections Respiratoires - France SUD,Antonin Bal et al
EPI_ISL_419186,Centre Hospitalier de Bourg en Bresse,CNR Virus des Infections Respiratoires - France SUD,Antonin Bal et al
EPI_ISL_419187,Centre Hospitalier de Macon,CNR Virus des Infections Respiratoires - France SUD,Antonin Bal et al
EPI_ISL_419188,Centre Hospitalier de Macon,CNR Virus des Infections Respiratoires - France SUD,Antonin Bal et al
EPI_ISL_420604,"Institut des Agents Infectieux (IAI), Hospices Civils de Lyon",CNR Virus des Infections Respiratoires - France SUD,Antonin Bal et al
EPI_ISL_420605,"Institut des Agents Infectieux (IAI), Hospices Civils de Lyon",CNR Virus des Infections Respiratoires - France SUD,Antonin Bal et al
EPI_ISL_420606,"Institut des Agents Infectieux (IAI), Hospices Civils de Lyon",CNR Virus des Infections Respiratoires - France SUD,Antonin Bal et al
EPI_ISL_420607,"Institut des Agents Infectieux (IAI), Hospices Civils de Lyon",CNR Virus des Infections Respiratoires - France SUD,Antonin Bal et al
EPI_ISL_420608,"Institut des Agents Infectieux (IAI), Hospices Civils de Lyon",CNR Virus des Infections Respiratoires - France SUD,Antonin Bal et al
EPI_ISL_420609,"Institut des Agents Infectieux (IAI), Hospices Civils de Lyon",CNR Virus des Infections Respiratoires - France SUD,Antonin Bal et al
EPI_ISL_420610,"Institut des Agents Infectieux (IAI), Hospices Civils de Lyon",CNR Virus des Infections Respiratoires - France SUD,Antonin Bal et al
EPI_ISL_420611,"Institut des Agents Infectieux (IAI), Hospices Civils de Lyon",CNR Virus des Infections Respiratoires - France SUD,Antonin Bal et al
EPI_ISL_420612,Centre Hospitalier de Macon,CNR Virus des Infections Respiratoires - France SUD,Antonin Bal et al
EPI_ISL_420613,Centre Hospitalier de Macon,CNR Virus des Infections Respiratoires - France SUD,Antonin Bal et al
EPI_ISL_420614,Centre Hospitalier de Macon,CNR Virus des Infections Respiratoires - France SUD,Antonin Bal et al
EPI_ISL_420615,"Institut des Agents Infectieux (IAI), Hospices Civils de Lyon",CNR Virus des Infections Respiratoires - France SUD,Antonin Bal et al
EPI_ISL_420616,"Institut des Agents Infectieux (IAI), Hospices Civils de Lyon",CNR Virus des Infections Respiratoires - France SUD,Antonin Bal et al
EPI_ISL_420617,Centre Hospitalier Saint Joseph Saint Luc,CNR Virus des Infections Respiratoires - France SUD,Antonin Bal et al
EPI_ISL_420618,"Institut des Agents Infectieux (IAI), Hospices Civils de Lyon",CNR Virus des Infections Respiratoires - France SUD,Antonin Bal et al
EPI_ISL_420619,"Institut des Agents Infectieux (IAI), Hospices Civils de Lyon",CNR Virus des Infections Respiratoires - France SUD,Antonin Bal et al
EPI_ISL_420620,Centre Hospitalier de Bourg en Bresse,CNR Virus des Infections Respiratoires - France SUD,Antonin Bal et al
EPI_ISL_420621,"Institut des Agents Infectieux (IAI), Hospices Civils de Lyon",CNR Virus des Infections Respiratoires - France SUD,Antonin Bal et al
EPI_ISL_420622,"Institut des Agents Infectieux (IAI), Hospices Civils de Lyon",CNR Virus des Infections Respiratoires - France SUD,Antonin Bal et al
EPI_ISL_420623,"Institut des Agents Infectieux (IAI), Hospices Civils de Lyon",CNR Virus des Infections Respiratoires - France SUD,Antonin Bal et al
EPI_ISL_420624,"Institut des Agents Infectieux (IAI), Hospices Civils de Lyon",CNR Virus des Infections Respiratoires - France SUD,Antonin Bal et al
EPI_ISL_420625,"Institut des Agents Infectieux (IAI), Hospices Civils de Lyon",CNR Virus des Infections Respiratoires - France SUD,Antonin Bal et al
EPI_ISL_418219,CHU - Hôpital Cavale Blanche - Labo. de Virologie,"National Reference Center for Viruses of Respiratory Infections, Institut Pasteur, Paris",Mélanie Albert et al
EPI_ISL_416502,CHRU Pontchaillou - Laboratoire de Virologie,"National Reference Center for Viruses of Respiratory Infections, Institut Pasteur, Paris",Mélnie Albert et al
EPI_ISL_416503,CHRU Pontchaillou - Laboratoire de Virologie,"National Reference Center for Viruses of Respiratory Infections, Institut Pasteur, Paris",Mélnie Albert et al
EPI_ISL_416504,CHRU Pontchaillou - Laboratoire de Virologie,"National Reference Center for Viruses of Respiratory Infections, Institut Pasteur, Paris",Mélnie Albert et al
EPI_ISL_416505,CHRU Pontchaillou - Laboratoire de Virologie,"National Reference Center for Viruses of Respiratory Infections, Institut Pasteur, Paris",Mélnie Albert et al
EPI_ISL_416506,CHRU Pontchaillou - Laboratoire de Virologie,"National Reference Center for Viruses of Respiratory Infections, Institut Pasteur, Paris",Mélnie Albert et al
EPI_ISL_416507,CHRU Pontchaillou - Laboratoire de Virologie,"National Reference Center for Viruses of Respiratory Infections, Institut Pasteur, Paris",Mélnie Albert et al
EPI_ISL_416508,CHRU Pontchaillou - Laboratoire de Virologie,"National Reference Center for Viruses of Respiratory Infections, Institut Pasteur, Paris",Mélnie Albert et al
EPI_ISL_416509,CHRU Pontchaillou - Laboratoire de Virologie,"National Reference Center for Viruses of Respiratory Infections, Institut Pasteur, Paris",Mélnie Albert et al
EPI_ISL_416510,CHRU Pontchaillou - Laboratoire de Virologie,"National Reference Center for Viruses of Respiratory Infections, Institut Pasteur, Paris",Mélnie Albert et al
EPI_ISL_416511,CHRU Pontchaillou - Laboratoire de Virologie,"National Reference Center for Viruses of Respiratory Infections, Institut Pasteur, Paris",Mélnie Albert et al
EPI_ISL_416512,CHRU Pontchaillou - Laboratoire de Virologie,"National Reference Center for Viruses of Respiratory Infections, Institut Pasteur, Paris",Mélnie Albert et al
EPI_ISL_416513,CHRU Pontchaillou - Laboratoire de Virologie,"National Reference Center for Viruses of Respiratory Infections, Institut Pasteur, Paris",Mélnie Albert et al
EPI_ISL_443265,CHU - Hôpital Cavale Blanche - Labo. de Virologie,"National Reference Center for Viruses of Respiratory Infections, Institut Pasteur, Paris",Mélanie Albert et al
EPI_ISL_443266,CHU - Hôpital Cavale Blanche - Labo. de Virologie,"National Reference Center for Viruses of Respiratory Infections, Institut Pasteur, Paris",Mélanie Albert et al
EPI_ISL_443267,CHU - Hôpital Cavale Blanche - Labo. de Virologie,"National Reference Center for Viruses of Respiratory Infections, Institut Pasteur, Paris",Mélanie Albert et al
EPI_ISL_443268,CHU - Hôpital Cavale Blanche - Labo. de Virologie,"National Reference Center for Viruses of Respiratory Infections, Institut Pasteur, Paris",Mélanie Albert et al
EPI_ISL_443269,CHU - Hôpital Cavale Blanche - Labo. de Virologie,"National Reference Center for Viruses of Respiratory Infections, Institut Pasteur, Paris",Mélanie Albert et al
EPI_ISL_443270,CHU - Hôpital Cavale Blanche - Labo. de Virologie,"National Reference Center for Viruses of Respiratory Infections, Institut Pasteur, Paris",Mélanie Albert et al
EPI_ISL_443271,CHU - Hôpital Cavale Blanche - Labo. de Virologie,"National Reference Center for Viruses of Respiratory Infections, Institut Pasteur, Paris",Mélanie Albert et al
EPI_ISL_443272,CHU - Hôpital Cavale Blanche - Labo. de Virologie,"National Reference Center for Viruses of Respiratory Infections, Institut Pasteur, Paris",Mélanie Albert et al
EPI_ISL_443273,CHU - Hôpital Cavale Blanche - Labo. de Virologie,"National Reference Center for Viruses of Respiratory Infections, Institut Pasteur, Paris",Mélanie Albert et al
EPI_ISL_443274,CHU - Hôpital Cavale Blanche - Labo. de Virologie,"National Reference Center for Viruses of Respiratory Infections, Institut Pasteur, Paris",Mélanie Albert et al
EPI_ISL_443275,CHU - Hôpital Cavale Blanche - Labo. de Virologie,"National Reference Center for Viruses of Respiratory Infections, Institut Pasteur, Paris",Mélanie Albert et al
EPI_ISL_443276,CHU - Hôpital Cavale Blanche - Labo. de Virologie,"National Reference Center for Viruses of Respiratory Infections, Institut Pasteur, Paris",Mélanie Albert et al
EPI_ISL_443277,CHU - Hôpital Cavale Blanche - Labo. de Virologie,"National Reference Center for Viruses of Respiratory Infections, Institut Pasteur, Paris",Mélanie Albert et al
EPI_ISL_443278,CHU - Hôpital Cavale Blanche - Labo. de Virologie,"National Reference Center for Viruses of Respiratory Infections, Institut Pasteur, Paris",Mélanie Albert et al
EPI_ISL_443279,CHU - Hôpital Cavale Blanche - Labo. de Virologie,"National Reference Center for Viruses of Respiratory Infections, Institut Pasteur, Paris",Mélanie Albert et al
EPI_ISL_443280,CHU - Hôpital Cavale Blanche - Labo. de Virologie,"National Reference Center for Viruses of Respiratory Infections, Institut Pasteur, Paris",Mélanie Albert et al
EPI_ISL_443281,CHU - Hôpital Cavale Blanche - Labo. de Virologie,"National Reference Center for Viruses of Respiratory Infections, Institut Pasteur, Paris",Mélanie Albert et al
EPI_ISL_443282,CHU - Hôpital Cavale Blanche - Labo. de Virologie,"National Reference Center for Viruses of Respiratory Infections, Institut Pasteur, Paris",Mélanie Albert et al
EPI_ISL_443283,CHU - Hôpital Cavale Blanche - Labo. de Virologie,"National Reference Center for Viruses of Respiratory Infections, Institut Pasteur, Paris",Mélanie Albert et al
EPI_ISL_443289,CHRU Pontchaillou - Laboratoire de Virologie,"National Reference Center for Viruses of Respiratory Infections, Institut Pasteur, Paris",Mélanie Albert et al
EPI_ISL_443290,CHRU Pontchaillou - Laboratoire de Virologie,"National Reference Center for Viruses of Respiratory Infections, Institut Pasteur, Paris",Mélanie Albert et al
EPI_ISL_443291,CHRU Pontchaillou - Laboratoire de Virologie,"National Reference Center for Viruses of Respiratory Infections, Institut Pasteur, Paris",Mélanie Albert et al
EPI_ISL_443292,CHRU Pontchaillou - Laboratoire de Virologie,"National Reference Center for Viruses of Respiratory Infections, Institut Pasteur, Paris",Mélanie Albert et al
EPI_ISL_443293,CHRU Pontchaillou - Laboratoire de Virologie,"National Reference Center for Viruses of Respiratory Infections, Institut Pasteur, Paris",Mélanie Albert et al
EPI_ISL_443294,CHRU Pontchaillou - Laboratoire de Virologie,"National Reference Center for Viruses of Respiratory Infections, Institut Pasteur, Paris",Mélanie Albert et al
EPI_ISL_443313,Cabinet Médical,"National Reference Center for Viruses of Respiratory Infections, Institut Pasteur, Paris",Mélanie Albert et al
EPI_ISL_415651,Unknown,"National Reference Center for Viruses of Respiratory Infections, Institut Pasteur, Paris",Mélnie Albert et al
EPI_ISL_415652,unknown,"National Reference Center for Viruses of Respiratory Infections, Institut Pasteur, Paris",Mélnie Albert et al
EPI_ISL_420038,Sentinelles network,"National Reference Center for Viruses of Respiratory Infections, Institut Pasteur, Paris",Mélanie Albert et al
EPI_ISL_443261,CHU de Dijon - Laboratoire de Virologie,"National Reference Center for Viruses of Respiratory Infections, Institut Pasteur, Paris",Mélanie Albert et al
EPI_ISL_443262,CHU de Dijon - Laboratoire de Virologie,"National Reference Center for Viruses of Respiratory Infections, Institut Pasteur, Paris",Mélanie Albert et al
EPI_ISL_443263,CHU de Dijon - Laboratoire de Virologie,"National Reference Center for Viruses of Respiratory Infections, Institut Pasteur, Paris",Mélanie Albert et al
EPI_ISL_443264,CHU de Dijon - Laboratoire de Virologie,"National Reference Center for Viruses of Respiratory Infections, Institut Pasteur, Paris",Mélanie Albert et al
EPI_ISL_443307,La Villa Papyri,"National Reference Center for Viruses of Respiratory Infections, Institut Pasteur, Paris",Mélanie Albert et al
EPI_ISL_416757,Centre Hospitalier de Bourg en Bresse,CNR Virus des Infections Respiratoires - France SUD,Bal et al
EPI_ISL_417340,Centre Hospitalier de Bourg en Bresse,CNR Virus des Infections Respiratoires - France SUD,Antonin Bal et al
EPI_ISL_437689,Laboratory for Urgent Response to Biological Threats,Institut Pasteur CIBU / ERI,V. Caro et al
EPI_ISL_437690,Laboratory for Urgent Response to Biological Threats,Institut Pasteur CIBU /ERI,V. Caro et al
EPI_ISL_418222,CHRU Bretonneau - Serv. Bacterio-Virol.,"National Reference Center for Viruses of Respiratory Infections, Institut Pasteur, Paris",Mélanie Albert et al
EPI_ISL_421514,Sentinelles network,"National Reference Center for Viruses of Respiratory Infections, Institut Pasteur, Paris",Mélanie Albert et al
EPI_ISL_443312,Cabinet Médical,"National Reference Center for Viruses of Respiratory Infections, Institut Pasteur, Paris",Mélanie Albert et al
EPI_ISL_416752,CHU Gabriel Montpied,CNR Virus des Infections Respiratoires - France SUD,Bal et al
EPI_ISL_416751,CHU Gabriel Montpied,CNR Virus des Infections Respiratoires - France SUD,Bal et al
EPI_ISL_414600,Laboratoire de Virologie Institut de Virologie - INSERM U 1109 Hôpitaux Universitaires de Strasbourg,"National Reference Center for Viruses of Respiratory Infections, Institut Pasteur, Paris",Mélnie Albert et al
EPI_ISL_414631,Hôpital Robert Debré Laboratoire de Virologie,"National Reference Center for Viruses of Respiratory Infections, Institut Pasteur, Paris",Mélnie Albert et al
EPI_ISL_414632,Hôpital Robert Debré Laboratoire de Virologie,"National Reference Center for Viruses of Respiratory Infections, Institut Pasteur, Paris",Mélnie Albert et al
EPI_ISL_420039,L'Air du Temps,"National Reference Center for Viruses of Respiratory Infections, Institut Pasteur, Paris",Mélanie Albert et al
EPI_ISL_420040,L'Air du Temps,"National Reference Center for Viruses of Respiratory Infections, Institut Pasteur, Paris",Mélanie Albert et al
EPI_ISL_420045,Sentinelles network,"National Reference Center for Viruses of Respiratory Infections, Institut Pasteur, Paris",Mélanie Albert et al
EPI_ISL_420055,Sentinelles network,"National Reference Center for Viruses of Respiratory Infections, Institut Pasteur, Paris",Mélanie Albert et al
EPI_ISL_428348,Maison de Santé du Val d'Ormois,"National Reference Center for Viruses of Respiratory Infections, Institut Pasteur, Paris",Mélanie Albert et al
EPI_ISL_443310,Centre de santé Filieris,"National Reference Center for Viruses of Respiratory Infections, Institut Pasteur, Paris",Mélanie Albert et al
EPI_ISL_443308,Plaisance,"National Reference Center for Viruses of Respiratory Infections, Institut Pasteur, Paris",Mélanie Albert et al
EPI_ISL_429968,Centre Hospitalier Compiègne Laboratoire de Biologie,"National Reference Center for Viruses of Respiratory Infections, Institut Pasteur, Paris",Mélanie Albert et al
EPI_ISL_418218,Centre Hospitalier Compiègne Laboratoire de Biologie,"National Reference Center for Viruses of Respiratory Infections, Institut Pasteur, Paris",Mélanie Albert et al
EPI_ISL_418220,Centre Hospitalier Compiègne Laboratoire de Biologie,"National Reference Center for Viruses of Respiratory Infections, Institut Pasteur, Paris",Mélanie Albert et al
EPI_ISL_414626,unknown,"National Reference Center for Viruses of Respiratory Infections, Institut Pasteur, Paris",Mélnie Albert et al
EPI_ISL_414627,Centre Hospitalier Compiègne Laboratoire de Biologie,"National Reference Center for Viruses of Respiratory Infections, Institut Pasteur, Paris",Mélnie Albert et al
EPI_ISL_414628,Centre Hospitalier Compiègne Laboratoire de Biologie,"National Reference Center for Viruses of Respiratory Infections, Institut Pasteur, Paris",Mélnie Albert et al
EPI_ISL_418221,Centre Hospitalier Compiègne Laboratoire de Biologie,"National Reference Center for Viruses of Respiratory Infections, Institut Pasteur, Paris",Mélanie Albert et al
EPI_ISL_414629,Centre Hospitalier Compiègne Laboratoire de Biologie,"National Reference Center for Viruses of Respiratory Infections, Institut Pasteur, Paris",Mélnie Albert et al
EPI_ISL_414630,Centre Hospitalier Compiègne Laboratoire de Biologie,"National Reference Center for Viruses of Respiratory Infections, Institut Pasteur, Paris",Mélnie Albert et al
EPI_ISL_414634,Centre Hospitalier Compiègne Laboratoire de Biologie,"National Reference Center for Viruses of Respiratory Infections, Institut Pasteur, Paris",Mélnie Albert et al
EPI_ISL_414635,Centre Hospitalier Compiègne Laboratoire de Biologie,"National Reference Center for Viruses of Respiratory Infections, Institut Pasteur, Paris",Mélnie Albert et al
EPI_ISL_414636,Centre Hospitalier Compiègne Laboratoire de Biologie,"National Reference Center for Viruses of Respiratory Infections, Institut Pasteur, Paris",Mélnie Albert et al
EPI_ISL_414637,Centre Hospitalier Compiègne Laboratoire de Biologie,"National Reference Center for Viruses of Respiratory Infections, Institut Pasteur, Paris",Mélnie Albert et al
EPI_ISL_414638,Centre Hospitalier Compiègne Laboratoire de Biologie,"National Reference Center for Viruses of Respiratory Infections, Institut Pasteur, Paris",Mélnie Albert et al
EPI_ISL_415649,unknown,"National Reference Center for Viruses of Respiratory Infections, Institut Pasteur, Paris",Mélnie Albert et al
EPI_ISL_418223,Centre Hospitalier Compiègne Laboratoire de Biologie,"National Reference Center for Viruses of Respiratory Infections, Institut Pasteur, Paris",Mélanie Albert et al
EPI_ISL_418224,Centre Hospitalier Compiègne Laboratoire de Biologie,"National Reference Center for Viruses of Respiratory Infections, Institut Pasteur, Paris",Mélanie Albert et al
EPI_ISL_415653,Centre Hospitalier Compiègne Laboratoire de Biologie,"National Reference Center for Viruses of Respiratory Infections, Institut Pasteur, Paris",Mélnie Albert et al
EPI_ISL_418225,Centre Hospitalier Compiègne Laboratoire de Biologie,"National Reference Center for Viruses of Respiratory Infections, Institut Pasteur, Paris",Mélanie Albert et al
EPI_ISL_415654,Centre Hospitalier Compiègne Laboratoire de Biologie,"National Reference Center for Viruses of Respiratory Infections, Institut Pasteur, Paris",Mélnie Albert et al
EPI_ISL_416493,CH Jean de Navarre Laboratoire de Biologie,"National Reference Center for Viruses of Respiratory Infections, Institut Pasteur, Paris",Mélnie Albert et al
EPI_ISL_416495,Centre Hospitalier Compiègne Laboratoire de Biologie,"National Reference Center for Viruses of Respiratory Infections, Institut Pasteur, Paris",Mélnie Albert et al
EPI_ISL_416496,Centre Hospitalier Compiègne Laboratoire de Biologie,"National Reference Center for Viruses of Respiratory Infections, Institut Pasteur, Paris",Mélnie Albert et al
EPI_ISL_416497,Centre Hospitalier Compiègne Laboratoire de Biologie,"National Reference Center for Viruses of Respiratory Infections, Institut Pasteur, Paris",Mélnie Albert et al
EPI_ISL_421500,CH Compiègne Laboratoire de Biologie,"National Reference Center for Viruses of Respiratory Infections, Institut Pasteur, Paris",Mélanie Albert et al
EPI_ISL_418226,EHPAD - Résidences les Cèdres,"National Reference Center for Viruses of Respiratory Infections, Institut Pasteur, Paris",Mélanie Albert et al
EPI_ISL_418227,Centre Hospitalier Compiègne Laboratoire de Biologie,"National Reference Center for Viruses of Respiratory Infections, Institut Pasteur, Paris",Mélanie Albert et al
EPI_ISL_418228,Centre Hospitalier Compiègne Laboratoire de Biologie,"National Reference Center for Viruses of Respiratory Infections, Institut Pasteur, Paris",Mélanie Albert et al
EPI_ISL_418231,Centre Hospitalier Compiègne Laboratoire de Biologie,"National Reference Center for Viruses of Respiratory Infections, Institut Pasteur, Paris",Mélanie Albert et al
EPI_ISL_418236,Centre Hospitalier Compiègne Laboratoire de Biologie,"National Reference Center for Viruses of Respiratory Infections, Institut Pasteur, Paris",Mélanie Albert et al
EPI_ISL_418237,Centre Hospitalier Compiègne Laboratoire de Biologie,"National Reference Center for Viruses of Respiratory Infections, Institut Pasteur, Paris",Mélanie Albert et al
EPI_ISL_418238,Centre Hospitalier Compiègne Laboratoire de Biologie,"National Reference Center for Viruses of Respiratory Infections, Institut Pasteur, Paris",Mélanie Albert et al
EPI_ISL_418239,Centre Hospitalier Compiègne Laboratoire de Biologie,"National Reference Center for Viruses of Respiratory Infections, Institut Pasteur, Paris",Mélanie Albert et al
EPI_ISL_420041,CH Compiègne Laboratoire de Biologie,"National Reference Center for Viruses of Respiratory Infections, Institut Pasteur, Paris",Mélanie Albert et al
EPI_ISL_420044,CH Jean de Navarre Laboratoire de Biologie,"National Reference Center for Viruses of Respiratory Infections, Institut Pasteur, Paris",Mélanie Albert et al
EPI_ISL_420049,CH Compiègne Laboratoire de Biologie,"National Reference Center for Viruses of Respiratory Infections, Institut Pasteur, Paris",Mélanie Albert et al
EPI_ISL_420050,CH Compiègne Laboratoire de Biologie,"National Reference Center for Viruses of Respiratory Infections, Institut Pasteur, Paris",Mélanie Albert et al
EPI_ISL_420053,CH Jean de Navarre Laboratoire de Biologie,"National Reference Center for Viruses of Respiratory Infections, Institut Pasteur, Paris",Mélanie Albert et al
EPI_ISL_420056,CH Compiègne Laboratoire de Biologie,"National Reference Center for Viruses of Respiratory Infections, Institut Pasteur, Paris",Mélanie Albert et al
EPI_ISL_420057,CH Compiègne Laboratoire de Biologie,"National Reference Center for Viruses of Respiratory Infections, Institut Pasteur, Paris",Mélanie Albert et al
EPI_ISL_421509,CH Compiègne Laboratoire de Biologie,"National Reference Center for Viruses of Respiratory Infections, Institut Pasteur, Paris",Mélanie Albert et al
EPI_ISL_421510,CH Compiègne Laboratoire de Biologie,"National Reference Center for Viruses of Respiratory Infections, Institut Pasteur, Paris",Mélanie Albert et al
EPI_ISL_421511,CH Compiègne Laboratoire de Biologie,"National Reference Center for Viruses of Respiratory Infections, Institut Pasteur, Paris",Mélanie Albert et al
EPI_ISL_428350,CH Jean de Navarre Laboratoire de Biologie,"National Reference Center for Viruses of Respiratory Infections, Institut Pasteur, Paris",Mélanie Albert et al
EPI_ISL_428353,CH Compiègne Laboratoire de Biologie,"National Reference Center for Viruses of Respiratory Infections, Institut Pasteur, Paris",Mélanie Albert et al
EPI_ISL_428358,CH Jeanne de Navarre Laboratoire de Biologie,"National Reference Center for Viruses of Respiratory Infections, Institut Pasteur, Paris",Mélanie Albert et al
EPI_ISL_443316,CH Compiègne Laboratoire de Biologie,"National Reference Center for Viruses of Respiratory Infections, Institut Pasteur, Paris",Mélanie Albert et al
EPI_ISL_443309,CH Compiègne Laboratoire de Biologie,"National Reference Center for Viruses of Respiratory Infections, Institut Pasteur, Paris",Mélanie Albert et al
EPI_ISL_428359,CH Compiègne Laboratoire de Biologie,"National Reference Center for Viruses of Respiratory Infections, Institut Pasteur, Paris",Mélanie Albert et al
EPI_ISL_428360,CH Compiègne Laboratoire de Biologie,"National Reference Center for Viruses of Respiratory Infections, Institut Pasteur, Paris",Mélanie Albert et al
EPI_ISL_428366,CH Jeanne de Navarre Laboratoire de Biologie,"National Reference Center for Viruses of Respiratory Infections, Institut Pasteur, Paris",Mélanie Albert et al
EPI_ISL_443315,Château de la Source,"National Reference Center for Viruses of Respiratory Infections, Institut Pasteur, Paris",Mélanie Albert et al
EPI_ISL_406596,"Department of Infectious and Tropical Diseases, Bichat Claude Bernard Hospital, Paris","National Reference Center for Viruses of Respiratory Infections, Institut Pasteur, Paris",Mélanie Albert et al
EPI_ISL_406597,"Department of Infectious and Tropical Diseases, Bichat Claude Bernard Hospital, Paris","National Reference Center for Viruses of Respiratory Infections, Institut Pasteur, Paris",Mélanie Albert et al
EPI_ISL_411219,"Department of Infectious and Tropical Diseases, Bichat Claude Bernard Hospital, Paris","Laboratoire Virpath, CIRI U111, UCBL1, INSERM, CNRS, ENS Lyon",Olivier Terrier et al
EPI_ISL_408430,"Department of Infectious and Tropical Diseases, Bichat Claude Bernard Hospital, Paris","National Reference Center for Viruses of Respiratory Infections, Institut Pasteur, Paris",Mélanie Albert et al
EPI_ISL_411218,"Department of Infectious and Tropical Diseases, Bichat Claude Bernard Hospital, Paris","Laboratoire Virpath, CIRI U111, UCBL1, INSERM, CNRS, ENS Lyon",Olivier Terrier et al
EPI_ISL_408431,"Sorbonne Université, Inserm et Assistance Publique-Hôpitaux de Paris (Pitié Salpétrière)","National Reference Center for Viruses of Respiratory Infections, Institut Pasteur, Paris",Mélanie Albert et al
EPI_ISL_414633,Centre Hospitalier René Dubois Laboratoire de Microbiologie - Bât A,"National Reference Center for Viruses of Respiratory Infections, Institut Pasteur, Paris",Mélnie Albert et al
EPI_ISL_415650,Hôpital Instruction des Armées - BEGIN,"National Reference Center for Viruses of Respiratory Infections, Institut Pasteur, Paris",Mélnie Albert et al
EPI_ISL_428355,Institut Médico légal- Hop R. Poincaré,"National Reference Center for Viruses of Respiratory Infections, Institut Pasteur, Paris",Mélanie Albert et al
EPI_ISL_428356,Institut Médico légal- Hop R. Poincaré,"National Reference Center for Viruses of Respiratory Infections, Institut Pasteur, Paris",Mélanie Albert et al
EPI_ISL_428357,Institut Médico légal- Hop R. Poincaré,"National Reference Center for Viruses of Respiratory Infections, Institut Pasteur, Paris",Mélanie Albert et al
EPI_ISL_416498,Institut Médico légal- Hop R. Poincaré,"National Reference Center for Viruses of Respiratory Infections, Institut Pasteur, Paris",Mélnie Albert et al
EPI_ISL_416499,LABM GH nord Essonne,"National Reference Center for Viruses of Respiratory Infections, Institut Pasteur, Paris",Mélnie Albert et al
EPI_ISL_416500,LABM GH nord Essonne,"National Reference Center for Viruses of Respiratory Infections, Institut Pasteur, Paris",Mélnie Albert et al
EPI_ISL_416501,Hopital franco britannique - Service des Urgences,"National Reference Center for Viruses of Respiratory Infections, Institut Pasteur, Paris",Mélnie Albert et al
EPI_ISL_421501,Service de Biologie Médicale - BP 125,"National Reference Center for Viruses of Respiratory Infections, Institut Pasteur, Paris",Mélanie Albert et al
EPI_ISL_418229,Hopital franco britannique - Laboratoire,"National Reference Center for Viruses of Respiratory Infections, Institut Pasteur, Paris",Mélanie Albert et al
EPI_ISL_421502,Parc des Dames,"National Reference Center for Viruses of Respiratory Infections, Institut Pasteur, Paris",Mélanie Albert et al
EPI_ISL_421503,Parc des Dames,"National Reference Center for Viruses of Respiratory Infections, Institut Pasteur, Paris",Mélanie Albert et al
EPI_ISL_418230,"Clinique AVERAY LA BROUSTE, Med. Polyvalente","National Reference Center for Viruses of Respiratory Infections, Institut Pasteur, Paris",Mélanie Albert et al
EPI_ISL_418232,Service des Urgences,"National Reference Center for Viruses of Respiratory Infections, Institut Pasteur, Paris",Mélanie Albert et al
EPI_ISL_418233,Service des Urgences,"National Reference Center for Viruses of Respiratory Infections, Institut Pasteur, Paris",Mélanie Albert et al
EPI_ISL_418234,LABM GH nord Essonne,"National Reference Center for Viruses of Respiratory Infections, Institut Pasteur, Paris",Mélanie Albert et al
EPI_ISL_421504,Service de Biologie Médicale - BP 125,"National Reference Center for Viruses of Respiratory Infections, Institut Pasteur, Paris",Mélanie Albert et al
EPI_ISL_421505,Service de Biologie Médicale - BP 125,"National Reference Center for Viruses of Respiratory Infections, Institut Pasteur, Paris",Mélanie Albert et al
EPI_ISL_418235,Cabinet médical,"National Reference Center for Viruses of Respiratory Infections, Institut Pasteur, Paris",Mélanie Albert et al
EPI_ISL_418240,LABM GH nord Essonne,"National Reference Center for Viruses of Respiratory Infections, Institut Pasteur, Paris",Mélanie Albert et al
EPI_ISL_420042,Service de Biologie clinique,"National Reference Center for Viruses of Respiratory Infections, Institut Pasteur, Paris",Mélanie Albert et al
EPI_ISL_420043,CMIP,"National Reference Center for Viruses of Respiratory Infections, Institut Pasteur, Paris",Mélanie Albert et al
EPI_ISL_420046,Résidence Villa Caroline,"National Reference Center for Viruses of Respiratory Infections, Institut Pasteur, Paris",Mélanie Albert et al
EPI_ISL_420047,Résidence Villa Caroline,"National Reference Center for Viruses of Respiratory Infections, Institut Pasteur, Paris",Mélanie Albert et al
EPI_ISL_420048,Service de Biologie Médicale - BP 125,"National Reference Center for Viruses of Respiratory Infections, Institut Pasteur, Paris",Mélanie Albert et al
EPI_ISL_420051,Résidence Eleusis,"National Reference Center for Viruses of Respiratory Infections, Institut Pasteur, Paris",Mélanie Albert et al
EPI_ISL_420052,Résidence les Marines,"National Reference Center for Viruses of Respiratory Infections, Institut Pasteur, Paris",Mélanie Albert et al
EPI_ISL_420054,Résidence de maintenon,"National Reference Center for Viruses of Respiratory Infections, Institut Pasteur, Paris",Mélanie Albert et al
EPI_ISL_443300,Cabinet Médical,"National Reference Center for Viruses of Respiratory Infections, Institut Pasteur, Paris",Mélanie Albert et al
EPI_ISL_420058,Service de Biologie Médicale - BP 125,"National Reference Center for Viruses of Respiratory Infections, Institut Pasteur, Paris",Mélanie Albert et al
EPI_ISL_420059,Service de Biologie Médicale - BP 125,"National Reference Center for Viruses of Respiratory Infections, Institut Pasteur, Paris",Mélanie Albert et al
EPI_ISL_420060,Service de Biologie Médicale - BP 125,"National Reference Center for Viruses of Respiratory Infections, Institut Pasteur, Paris",Mélanie Albert et al
EPI_ISL_420061,CMIP,"National Reference Center for Viruses of Respiratory Infections, Institut Pasteur, Paris",Mélanie Albert et al
EPI_ISL_420062,Service de Biologie Médicale - BP 125,"National Reference Center for Viruses of Respiratory Infections, Institut Pasteur, Paris",Mélanie Albert et al
EPI_ISL_420063,Labo BM - Site de Juvisy - Hopital Général,"National Reference Center for Viruses of Respiratory Infections, Institut Pasteur, Paris",Mélanie Albert et al
EPI_ISL_420064,Service de Biologie Médicale - BP 125,"National Reference Center for Viruses of Respiratory Infections, Institut Pasteur, Paris",Mélanie Albert et al
EPI_ISL_421506,Service de Biologie Médicale - BP 125,"National Reference Center for Viruses of Respiratory Infections, Institut Pasteur, Paris",Mélanie Albert et al
EPI_ISL_421507,Le Château de Seine-Port,"National Reference Center for Viruses of Respiratory Infections, Institut Pasteur, Paris",Mélanie Albert et al
EPI_ISL_421508,Le Château de Seine-Port,"National Reference Center for Viruses of Respiratory Infections, Institut Pasteur, Paris",Mélanie Albert et al
EPI_ISL_421512,Service de Biologie Médicale - BP 125,"National Reference Center for Viruses of Respiratory Infections, Institut Pasteur, Paris",Mélanie Albert et al
EPI_ISL_421513,Service de Biologie clinique,"National Reference Center for Viruses of Respiratory Infections, Institut Pasteur, Paris",Mélanie Albert et al
EPI_ISL_443301,Cabinet Médical,"National Reference Center for Viruses of Respiratory Infections, Institut Pasteur, Paris",Mélanie Albert et al
EPI_ISL_443302,Cabinet Médical,"National Reference Center for Viruses of Respiratory Infections, Institut Pasteur, Paris",Mélanie Albert et al
EPI_ISL_428347,Service de Biologie Médicale - BP 125,"National Reference Center for Viruses of Respiratory Infections, Institut Pasteur, Paris",Mélanie Albert et al
EPI_ISL_428349,Service de Biologie Médicale - BP 125,"National Reference Center for Viruses of Respiratory Infections, Institut Pasteur, Paris",Mélanie Albert et al
EPI_ISL_428351,GH Nord Essonne Service de Biologie clinique,"National Reference Center for Viruses of Respiratory Infections, Institut Pasteur, Paris",Mélanie Albert et al
EPI_ISL_428352,GH Nord Essonne Service de Biologie clinique,"National Reference Center for Viruses of Respiratory Infections, Institut Pasteur, Paris",Mélanie Albert et al
EPI_ISL_428354,LABM GH nord Essonne de Longjumeau - BP 125,"National Reference Center for Viruses of Respiratory Infections, Institut Pasteur, Paris",Mélanie Albert et al
EPI_ISL_428361,LABM GH nord Essonne de Longjumeau - BP 125,"National Reference Center for Viruses of Respiratory Infections, Institut Pasteur, Paris",Mélanie Albert et al
EPI_ISL_428362,LABM GH nord Essonne de Longjumeau - BP 125,"National Reference Center for Viruses of Respiratory Infections, Institut Pasteur, Paris",Mélanie Albert et al
EPI_ISL_428363,GH Nord Essonne Service de Biologie clinique,"National Reference Center for Viruses of Respiratory Infections, Institut Pasteur, Paris",Mélanie Albert et al
EPI_ISL_428364,Cabinet Médical,"National Reference Center for Viruses of Respiratory Infections, Institut Pasteur, Paris",Mélanie Albert et al
EPI_ISL_428365,LABM GH nord Essonne de Longjumeau - BP 125,"National Reference Center for Viruses of Respiratory Infections, Institut Pasteur, Paris",Mélanie Albert et al
EPI_ISL_443311,Cabinet Médical,"National Reference Center for Viruses of Respiratory Infections, Institut Pasteur, Paris",Mélanie Albert et al
EPI_ISL_443317,Cabinet Médical,"National Reference Center for Viruses of Respiratory Infections, Institut Pasteur, Paris",Mélanie Albert et al
EPI_ISL_443258,Résidence Ornano,"National Reference Center for Viruses of Respiratory Infections, Institut Pasteur, Paris",Mélanie Albert et al
EPI_ISL_443259,Résidence Ornano,"National Reference Center for Viruses of Respiratory Infections, Institut Pasteur, Paris",Mélanie Albert et al
EPI_ISL_443260,LABM GH nord Essonne de Longjumeau - BP 125,"National Reference Center for Viruses of Respiratory Infections, Institut Pasteur, Paris",Mélanie Albert et al
EPI_ISL_443303,Résidence Les Marines,"National Reference Center for Viruses of Respiratory Infections, Institut Pasteur, Paris",Mélanie Albert et al
EPI_ISL_443284,Laboratoire de Microbiologie - Bât A - CH René Dubois,"National Reference Center for Viruses of Respiratory Infections, Institut Pasteur, Paris",Mélanie Albert et al
EPI_ISL_443285,Laboratoire de Microbiologie - Bât A - CH René Dubois,"National Reference Center for Viruses of Respiratory Infections, Institut Pasteur, Paris",Mélanie Albert et al
EPI_ISL_443286,Laboratoire de Microbiologie - Bât A - CH René Dubois,"National Reference Center for Viruses of Respiratory Infections, Institut Pasteur, Paris",Mélanie Albert et al
EPI_ISL_443287,Laboratoire de Microbiologie - Bât A - CH René Dubois,"National Reference Center for Viruses of Respiratory Infections, Institut Pasteur, Paris",Mélanie Albert et al
EPI_ISL_443288,Laboratoire de Microbiologie - Bât A - CH René Dubois,"National Reference Center for Viruses of Respiratory Infections, Institut Pasteur, Paris",Mélanie Albert et al
EPI_ISL_443304,Résidence Esterel,"National Reference Center for Viruses of Respiratory Infections, Institut Pasteur, Paris",Mélanie Albert et al
EPI_ISL_443295,Hôpital Necker - Enfants - Malades Laboratoire de Virologie,"National Reference Center for Viruses of Respiratory Infections, Institut Pasteur, Paris",Mélanie Albert et al
EPI_ISL_443296,Hôpital Necker - Enfants - Malades Laboratoire de Virologie,"National Reference Center for Viruses of Respiratory Infections, Institut Pasteur, Paris",Mélanie Albert et al
EPI_ISL_443297,Hôpital Necker - Enfants - Malades Laboratoire de Virologie,"National Reference Center for Viruses of Respiratory Infections, Institut Pasteur, Paris",Mélanie Albert et al
EPI_ISL_443298,Hôpital Necker - Enfants - Malades Laboratoire de Virologie,"National Reference Center for Viruses of Respiratory Infections, Institut Pasteur, Paris",Mélanie Albert et al
EPI_ISL_443299,Hôpital Necker - Enfants - Malades Laboratoire de Virologie,"National Reference Center for Viruses of Respiratory Infections, Institut Pasteur, Paris",Mélanie Albert et al
EPI_ISL_443305,LABM GH nord Essonne de Longjumeau - BP 125,"National Reference Center for Viruses of Respiratory Infections, Institut Pasteur, Paris",Mélanie Albert et al
EPI_ISL_443306,Cabinet Médical,"National Reference Center for Viruses of Respiratory Infections, Institut Pasteur, Paris",Mélanie Albert et al
EPI_ISL_443314,LABM GH nord Essonne de Longjumeau - BP 125,"National Reference Center for Viruses of Respiratory Infections, Institut Pasteur, Paris",Mélanie Albert et al
EPI_ISL_417333,"Institut des Agents Infectieux (IAI), Hospices Civils de Lyon",CNR Virus des Infections Respiratoires - France SUD,Antonin Bal et al
EPI_ISL_417334,"Institut des Agents Infectieux (IAI), Hospices Civils de Lyon",CNR Virus des Infections Respiratoires - France SUD,Antonin Bal et al
EPI_ISL_416754,Institut des Agents Infectieux (IAI) Hospices Civils de Lyon,CNR Virus des Infections Respiratoires - France SUD,Bal et al
EPI_ISL_416756,Institut des Agents Infectieux (IAI) Hospices Civils de Lyon,CNR Virus des Infections Respiratoires - France SUD,Bal et al
EPI_ISL_417335,"Institut des Agents Infectieux (IAI), Hospices Civils de Lyon",CNR Virus des Infections Respiratoires - France SUD,Antonin Bal et al
EPI_ISL_417337,"Institut des Agents Infectieux (IAI), Hospices Civils de Lyon",CNR Virus des Infections Respiratoires - France SUD,Antonin Bal et al
EPI_ISL_417336,"Institut des Agents Infectieux (IAI), Hospices Civils de Lyon",CNR Virus des Infections Respiratoires - France SUD,Antonin Bal et al
EPI_ISL_417339,"Institut des Agents Infectieux (IAI), Hospices Civils de Lyon",CNR Virus des Infections Respiratoires - France SUD,Antonin Bal et al
EPI_ISL_416758,Institut des Agents Infectieux (IAI) Hospices Civils de Lyon,CNR Virus des Infections Respiratoires - France SUD,Bal et al
EPI_ISL_416747,Institut des Agents Infectieux (IAI) Hospices Civils de Lyon,CNR Virus des Infections Respiratoires - France SUD,Bal et al
EPI_ISL_416748,Institut des Agents Infectieux (IAI) Hospices Civils de Lyon,CNR Virus des Infections Respiratoires - France SUD,Bal et al
EPI_ISL_416750,Institut des Agents Infectieux (IAI) Hospices Civils de Lyon,CNR Virus des Infections Respiratoires - France SUD,Bal et al
EPI_ISL_417338,Centre Hospitalier de Macon,CNR Virus des Infections Respiratoires - France SUD,Antonin Bal et al
EPI_ISL_414624,Centre Hositalier Universitaire de Rouen Laboratoire de Virologie,"National Reference Center for Viruses of Respiratory Infections, Institut Pasteur, Paris",Mélnie Albert et al
EPI_ISL_416494,Centre Hositalier Universitaire de Rouen Laboratoire de Virologie,"National Reference Center for Viruses of Respiratory Infections, Institut Pasteur, Paris",Mélnie Albert et al
EPI_ISL_428367,Cabinet Médical,"National Reference Center for Viruses of Respiratory Infections, Institut Pasteur, Paris",Mélanie Albert et al
EPI_ISL_434626,CHU Purpan - Laboratoire de Virologie - Institut Fédératif de Biologie,Laboratoire de virologie - École Nationale Vétérinaire de Toulouse,Guillaume Croville et al
EPI_ISL_434627,CHU Purpan - Laboratoire de Virologie - Institut Fédératif de Biologie,Laboratoire de virologie - École Nationale Vétérinaire de Toulouse,Guillaume Croville et al
EPI_ISL_434628,CHU Purpan - Laboratoire de Virologie - Institut Fédératif de Biologie,Laboratoire de virologie - École Nationale Vétérinaire de Toulouse,Guillaume Croville et al
EPI_ISL_434629,CHU Purpan - Laboratoire de Virologie - Institut Fédératif de Biologie,Laboratoire de virologie - École Nationale Vétérinaire de Toulouse,Guillaume Croville et al
EPI_ISL_434631,CHU Purpan - Laboratoire de Virologie - Institut Fédératif de Biologie,Laboratoire de virologie - École Nationale Vétérinaire de Toulouse,Guillaume Croville et al
EPI_ISL_434632,CHU Purpan - Laboratoire de Virologie - Institut Fédératif de Biologie,Laboratoire de virologie - École Nationale Vétérinaire de Toulouse,Guillaume Croville et al
EPI_ISL_434633,CHU Purpan - Laboratoire de Virologie - Institut Fédératif de Biologie,Laboratoire de virologie - École Nationale Vétérinaire de Toulouse,Guillaume Croville et al
EPI_ISL_434634,CHU Purpan - Laboratoire de Virologie - Institut Fédératif de Biologie,Laboratoire de virologie - École Nationale Vétérinaire de Toulouse,Guillaume Croville et al
EPI_ISL_434635,CHU Purpan - Laboratoire de Virologie - Institut Fédératif de Biologie,Laboratoire de virologie - École Nationale Vétérinaire de Toulouse,Guillaume Croville et al
EPI_ISL_414625,Centre Hospitalier Régional Universitaire de Nantes Laboratoire de Virologie,"National Reference Center for Viruses of Respiratory Infections, Institut Pasteur, Paris",Mélnie Albert et al
EPI_ISL_416745,CNR Virus des Infections Respiratoires - France SUD,CNR Virus des Infections Respiratoires - France SUD,Bal et al
EPI_ISL_410486,CNR Virus des Infections Respiratoires - France SUD,CNR Virus des Infections Respiratoires - France SUD,Bal et al
EPI_ISL_416746,CNR Virus des Infections Respiratoires - France SUD,CNR Virus des Infections Respiratoires - France SUD,Bal et al
EPI_ISL_416749,Centre Hospitalier de Valence,CNR Virus des Infections Respiratoires - France SUD,Bal et al
EPI_ISL_411066,Fujian Center for Disease Control and Prevention,Fujian Center for Disease Control and Prevention,Chen Wei et al
EPI_ISL_431785,Fujian Center for Disease Control and Prevention,Fujian Center for Disease Control and Prevention,Lin Qi et al
EPI_ISL_411060,Fujian Center for Disease Control and Prevention,Fujian Center for Disease Control and Prevention,Chen Wei et al
EPI_ISL_431118,Fujian Center for Disease Control and Prevention,Fujian Center for Disease Control and Prevention,Lin Qi et al
EPI_ISL_431180,Fujian Center for Disease Control and Prevention,Fujian Center for Disease Control and Prevention,Lin Qi et al
EPI_ISL_431240,Fujian Center for Disease Control and Prevention,Fujian Center for Disease Control and Prevention,Lin Qi et al
EPI_ISL_431292,Fujian Center for Disease Control and Prevention,Fujian Center for Disease Control and Prevention,Lin Qi et al
EPI_ISL_431779,Fujian Center for Disease Control and Prevention,Fujian Center for Disease Control and Prevention,Lin Qi et al
EPI_ISL_431780,Fujian Center for Disease Control and Prevention,Fujian Center for Disease Control and Prevention,Lin Qi et al
EPI_ISL_431781,Fujian Center for Disease Control and Prevention,Fujian Center for Disease Control and Prevention,Lin Qi et al
EPI_ISL_431782,Fujian Center for Disease Control and Prevention,Fujian Center for Disease Control and Prevention,Lin Qi et al
EPI_ISL_431783,Fujian Center for Disease Control and Prevention,Fujian Center for Disease Control and Prevention,Lin Qi et al
EPI_ISL_431784,Fujian Center for Disease Control and Prevention,Fujian Center for Disease Control and Prevention,Lin Qi et al
EPI_ISL_424352,"Clinical Laboratory, Fuyang City Center for Disease Control and Prevention","Clinical Laboratory, Fuyang City Center for Disease Control and Prevention",Ge et al
EPI_ISL_455464,Jiangxi Province Center for Disease Control and Prevention,Jiangxi Province Center for Disease Control and Prevention,JianXiong Li et al
EPI_ISL_455462,Jiangxi Province Center for Disease Control and Prevention,Jiangxi Province Center for Disease Control and Prevention,JianXiong Li et al
EPI_ISL_455465,Jiangxi Province Center for Disease Control and Prevention,Jiangxi Province Center for Disease Control and Prevention,JianXiong Li et al
EPI_ISL_471158,MRCG at LSHTM Genomics lab,MRCG at LSHTM Genomics lab,Sesay et al et al
EPI_ISL_471159,MRCG at LSHTM Genomics lab,MRCG at LSHTM Genomics lab,Sesay et al et al
EPI_ISL_471160,MRCG at LSHTM Genomics lab,MRCG at LSHTM Genomics lab,Sesay et al et al
EPI_ISL_471161,MRCG at LSHTM Genomics lab,MRCG at LSHTM Genomics lab,Sesay et al et al
EPI_ISL_471162,MRCG at LSHTM Genomics lab,MRCG at LSHTM Genomics lab,Sesay et al et al
EPI_ISL_471163,MRCG at LSHTM Genomics lab,MRCG at LSHTM Genomics lab,Sesay et al et al
EPI_ISL_471164,MRCG at LSHTM Genomics lab,MRCG at LSHTM Genomics lab,Sesay et al et al
EPI_ISL_471165,MRCG at LSHTM Genomics lab,MRCG at LSHTM Genomics lab,Sesay et al et al
EPI_ISL_471166,MRCG at LSHTM Genomics lab,MRCG at LSHTM Genomics lab,Sesay et al et al
EPI_ISL_471167,MRCG at LSHTM Genomics lab,MRCG at LSHTM Genomics lab,Sesay et al et al
EPI_ISL_471168,MRCG at LSHTM Genomics lab,MRCG at LSHTM Genomics lab,Sesay et al et al
EPI_ISL_471169,MRCG at LSHTM Genomics lab,MRCG at LSHTM Genomics lab,Sesay et al et al
EPI_ISL_471170,MRCG at LSHTM Genomics lab,MRCG at LSHTM Genomics lab,Sesay et al et al
EPI_ISL_471171,MRCG at LSHTM Genomics lab,MRCG at LSHTM Genomics lab,Sesay et al et al
EPI_ISL_428855,MRCG at LSHTM Geomics lab,MRCG at LSHTM Genomics lab,Sesay et al et al
EPI_ISL_428856,MRCG at LSHTM Genomics Lab,MRCG at LSHTM Genomics lab,Sesay et al et al
EPI_ISL_428857,MRCG at LSHTM Genomics lab,MRCG at LSHTM Genomics lab,Sesay et al et al
EPI_ISL_421242,Jiangxi Province Center for Disease Control and Prevention,Jiangxi Province Center for Disease Control and Prevention,JianXiong Li et al
EPI_ISL_420140,"Department for Virology, Molecular Biology and Genome Research, R. G. Lugar Center for Public Health Research, National Center for Disease Control and Public Health (NCDC) of Georgia.","Department for Virology, Molecular Biology and Genome Research, R. G. Lugar Center for Public Health Research, National Center for Disease Control and Public Health (NCDC) of Georgia.",Nato Kotaria et al
EPI_ISL_420142,"Department for Virology, Molecular Biology and Genome Research, R. G. Lugar Center for Public Health Research, National Center for Disease Control and Public Health (NCDC) of Georgia.","Department for Virology, Molecular Biology and Genome Research, R. G. Lugar Center for Public Health Research, National Center for Disease Control and Public Health (NCDC) of Georgia.",Marine Murtskhvaladze et al
EPI_ISL_420144,"Department for Virology, Molecular Biology and Genome Research, R. G. Lugar Center for Public Health Research, National Center for Disease Control and Public Health (NCDC) of Georgia.","Department for Virology, Molecular Biology and Genome Research, R. G. Lugar Center for Public Health Research, National Center for Disease Control and Public Health (NCDC) of Georgia.",Gvantsa Chanturia et al
EPI_ISL_470876,"Department for Virology, Molecular Biology and Genome Research, R. G. Lugar Center for Public Health Research, National Center for Disease Control and Public Health (NCDC) of Georgia.","Department for Virology, Molecular Biology and Genome Research, R. G. Lugar Center for Public Health Research, National Center for Disease Control and Public Health (NCDC) of Georgia.",Giorgi Tomashvili et al
EPI_ISL_416479,"R. G. Lugar Center for Public Health Research, National Center for Disease Control and Public Health (NCDC) of Georgia.","R. G. Lugar Center for Public Health Research, National Center for Disease Control and Public Health (NCDC) of Georgia.",Marine Murtskhvaladze et al
EPI_ISL_471529,"Department for Virology, Molecular Biology and Genome Research, R. G. Lugar Center for Public Health Research, National Center for Disease Control and Public Health (NCDC) of Georgia.","Department for Virology, Molecular Biology and Genome Research, R. G. Lugar Center for Public Health Research, National Center for Disease Control and Public Health (NCDC) of Georgia.",Meri Pantsulaia et al
EPI_ISL_470877,"Department for Virology, Molecular Biology and Genome Research, R. G. Lugar Center for Public Health Research, National Center for Disease Control and Public Health (NCDC) of Georgia.","Department for Virology, Molecular Biology and Genome Research, R. G. Lugar Center for Public Health Research, National Center for Disease Control and Public Health (NCDC) of Georgia.",Gvantsa Brachveli et al
EPI_ISL_416477,"R. G. Lugar Center for Public Health Research, National Center for Disease Control and Public Health (NCDC) of Georgia.","R. G. Lugar Center for Public Health Research, National Center for Disease Control and Public Health (NCDC) of Georgia.",Marine Murtskhvaladze et al
EPI_ISL_415643,"R. G. Lugar Center for Public Health Research, National Center for Disease Control and Public Health (NCDC) of Georgia.","R. G. Lugar Center for Public Health Research, National Center for Disease Control and Public Health (NCDC) of Georgia.",Nato Kotaria et al
EPI_ISL_415642,"R. G. Lugar Center for Public Health Research, National Center for Disease Control and Public Health (NCDC) of Georgia.","R. G. Lugar Center for Public Health Research, National Center for Disease Control and Public Health (NCDC) of Georgia.",Nato Kotaria et al
EPI_ISL_416480,"R. G. Lugar Center for Public Health Research, National Center for Disease Control and Public Health (NCDC) of Georgia.","R. G. Lugar Center for Public Health Research, National Center for Disease Control and Public Health (NCDC) of Georgia.",Ann Machablishvili et al
EPI_ISL_415641,"R. G. Lugar Center for Public Health Research, National Center for Disease Control and Public Health (NCDC) of Georgia.","R. G. Lugar Center for Public Health Research, National Center for Disease Control and Public Health (NCDC) of Georgia.",Nato Kotaria et al
EPI_ISL_447056,"Department for Virology, Molecular Biology and Genome Research, R. G. Lugar Center for Public Health Research, National Center for Disease Control and Public Health (NCDC) of Georgia.","Department for Virology, Molecular Biology and Genome Research, R. G. Lugar Center for Public Health Research, National Center for Disease Control and Public Health (NCDC) of Georgia.",Gvantsa Brachveli et al
EPI_ISL_447055,"Department for Virology, Molecular Biology and Genome Research, R. G. Lugar Center for Public Health Research, National Center for Disease Control and Public Health (NCDC) of Georgia.","Department for Virology, Molecular Biology and Genome Research, R. G. Lugar Center for Public Health Research, National Center for Disease Control and Public Health (NCDC) of Georgia.",Meri Pantsulaia et al
EPI_ISL_416478,"R. G. Lugar Center for Public Health Research, National Center for Disease Control and Public Health (NCDC) of Georgia.","R. G. Lugar Center for Public Health Research, National Center for Disease Control and Public Health (NCDC) of Georgia.",Marine Murtskhvaladze et al
EPI_ISL_416481,"R. G. Lugar Center for Public Health Research, National Center for Disease Control and Public Health (NCDC) of Georgia.","R. G. Lugar Center for Public Health Research, National Center for Disease Control and Public Health (NCDC) of Georgia.",Gvantsa Chanturia et al
EPI_ISL_415644,"R. G. Lugar Center for Public Health Research, National Center for Disease Control and Public Health (NCDC) of Georgia.","R. G. Lugar Center for Public Health Research, National Center for Disease Control and Public Health (NCDC) of Georgia.",Nato Kotaria et al
EPI_ISL_416482,"R. G. Lugar Center for Public Health Research, National Center for Disease Control and Public Health (NCDC) of Georgia.","R. G. Lugar Center for Public Health Research, National Center for Disease Control and Public Health (NCDC) of Georgia.",Adam Kotorashvili et al
EPI_ISL_422387,"NMIMR, Department of Virology","WACCBIP, University of Ghana",Joyce M. Ngoi et al
EPI_ISL_422405,"NMIMR, Department of Virology","WACCBIP, University of Ghana",Joyce M. Ngoi et al
EPI_ISL_422390,"NMIMR, Department of Virology","WACCBIP, University of Ghana",Joyce M. Ngoi et al
EPI_ISL_422394,"NMIMR, Department of Virology","WACCBIP, University of Ghana",Joyce M. Ngoi et al
EPI_ISL_422397,"NMIMR, Department of Virology","WACCBIP, University of Ghana",Joyce M. Ngoi et al
EPI_ISL_422399,"NMIMR, Department of Virology","WACCBIP, University of Ghana",Joyce M. Ngoi et al
EPI_ISL_418263,"Laboratory of Microbiology, Department of Medicine, National and Kapodistrian University of Athens, Greece","Laboratory of Biology, Department of Medicine, Democritus University of Thrace, Greece",Maria Bampali et al
EPI_ISL_418264,"Laboratory of Microbiology, Department of Medicine, National and Kapodistrian University of Athens, Greece","Laboratory of Biology, Department of Medicine, Democritus University of Thrace, Greece",Maria Bampali et al
EPI_ISL_430469,"Hellenic Pasteur Institute, Public Health Laboratories","Hellenic Pasteur Institute, Public Health Laboratories, Unit of Bioinformatics and Applied Genomics",Vasiliki Pogka et al
EPI_ISL_427043,"Laboratory of Microbiology, Medical School, National and Kapodistrian University of Athens","Laboratory of Biology, Department of Medicine, Democritus University of Thrace",Bampali et al
EPI_ISL_434455,"Laboratory of Microbiology, Medical School, National and Kapodistrian University of Athens","Laboratory of Biology, Department of Medicine, Democritus University of Thrace",Kassela K. et al
EPI_ISL_434475,"Laboratory of Microbiology, Medical School, National and Kapodistrian University of Athens","Laboratory of Biology, Department of Medicine, Democritus University of Thrace",Kassela K. et al
EPI_ISL_434476,"Laboratory of Microbiology, Medical School, National and Kapodistrian University of Athens","Laboratory of Biology, Department of Medicine, Democritus University of Thrace",Kassela K. et al
EPI_ISL_434473,"Laboratory of Microbiology, Medical School, National and Kapodistrian University of Athens","Laboratory of Biology, Department of Medicine, Democritus University of Thrace",Kassela K. et al
EPI_ISL_434474,"Laboratory of Microbiology, Medical School, National and Kapodistrian University of Athens","Laboratory of Biology, Department of Medicine, Democritus University of Thrace",Kassela K. et al
EPI_ISL_434479,"Laboratory of Microbiology, Medical School, National and Kapodistrian University of Athens","Laboratory of Biology, Department of Medicine, Democritus University of Thrace",Kassela K. et al
EPI_ISL_434472,"Laboratory of Microbiology, Medical School, National and Kapodistrian University of Athens","Laboratory of Biology, Department of Medicine, Democritus University of Thrace",Kassela K. et al
EPI_ISL_434480,"Laboratory of Microbiology, Medical School, National and Kapodistrian University of Athens","Laboratory of Biology, Department of Medicine, Democritus University of Thrace",Kassela K. et al
EPI_ISL_434467,"Laboratory of Microbiology, Medical School, National and Kapodistrian University of Athens","Laboratory of Biology, Department of Medicine, Democritus University of Thrace",Kassela K. et al
EPI_ISL_434478,"Laboratory of Microbiology, Medical School, National and Kapodistrian University of Athens","Laboratory of Biology, Department of Medicine, Democritus University of Thrace",Kassela K. et al
EPI_ISL_434477,"Laboratory of Microbiology, Medical School, National and Kapodistrian University of Athens","Laboratory of Biology, Department of Medicine, Democritus University of Thrace",Kassela K. et al
EPI_ISL_434483,"Laboratory of Microbiology, Medical School, National and Kapodistrian University of Athens","Laboratory of Biology, Department of Medicine, Democritus University of Thrace",Kassela K. et al
EPI_ISL_434464,"Laboratory of Microbiology, Medical School, National and Kapodistrian University of Athens","Laboratory of Biology, Department of Medicine, Democritus University of Thrace",Kassela K. et al
EPI_ISL_447836,unknown,Department of Medicine,Kassela et al
EPI_ISL_434481,"Laboratory of Microbiology, Medical School, National and Kapodistrian University of Athens","Laboratory of Biology, Department of Medicine, Democritus University of Thrace",Kassela K. et al
EPI_ISL_434484,"Laboratory of Microbiology, Medical School, National and Kapodistrian University of Athens","Laboratory of Biology, Department of Medicine, Democritus University of Thrace",Kassela K. et al
EPI_ISL_434471,"Laboratory of Microbiology, Medical School, National and Kapodistrian University of Athens","Laboratory of Biology, Department of Medicine, Democritus University of Thrace",Kassela K. et al
EPI_ISL_447635,unknown,Department of Medicine,Kassela et al
EPI_ISL_434485,"Laboratory of Microbiology, Medical School, National and Kapodistrian University of Athens","Laboratory of Biology, Department of Medicine, Democritus University of Thrace",Kassela K. et al
EPI_ISL_434486,"Laboratory of Microbiology, Medical School, National and Kapodistrian University of Athens","Laboratory of Biology, Department of Medicine, Democritus University of Thrace",Kassela K. et al
EPI_ISL_437875,"Laboratory of Microbiology, Medical School, National and Kapodistrian University of Athens","Laboratory of Biology, Department of Medicine, Democritus University of Thrace",Kassela K. et al
EPI_ISL_437902,"Laboratory of Microbiology, Medical School, National and Kapodistrian University of Athens","Laboratory of Biology, Department of Medicine, Democritus University of Thrace",Kassela K. et al
EPI_ISL_434469,"Laboratory of Microbiology, Medical School, National and Kapodistrian University of Athens","Laboratory of Biology, Department of Medicine, Democritus University of Thrace",Kassela K. et al
EPI_ISL_434470,"Laboratory of Microbiology, Medical School, National and Kapodistrian University of Athens","Laboratory of Biology, Department of Medicine, Democritus University of Thrace",Kassela K. et al
EPI_ISL_434482,"Laboratory of Microbiology, Medical School, National and Kapodistrian University of Athens","Laboratory of Biology, Department of Medicine, Democritus University of Thrace",Kassela K. et al
EPI_ISL_418265,"Laboratory of Microbiology, Department of Medicine, National and Kapodistrian University of Athens, Greece","Laboratory of Biology, Department of Medicine, Democritus University of Thrace, Greece",Maria Bampali et al
EPI_ISL_437876,"Laboratory of Microbiology, Medical School, National and Kapodistrian University of Athens","Laboratory of Biology, Department of Medicine, Democritus University of Thrace",Kassela K. et al
EPI_ISL_447636,unknown,Department of Medicine,Kassela et al
EPI_ISL_437877,"Laboratory of Microbiology, Medical School, National and Kapodistrian University of Athens","Laboratory of Biology, Department of Medicine, Democritus University of Thrace",Kassela K. et al
EPI_ISL_447637,unknown,Department of Medicine,Kassela et al
EPI_ISL_447638,unknown,Department of Medicine,Kassela et al
EPI_ISL_447639,unknown,Department of Medicine,Kassela et al
EPI_ISL_437878,"Laboratory of Microbiology, Medical School, National and Kapodistrian University of Athens","Laboratory of Biology, Department of Medicine, Democritus University of Thrace",Kassela K. et al
EPI_ISL_437879,"Laboratory of Microbiology, Medical School, National and Kapodistrian University of Athens","Laboratory of Biology, Department of Medicine, Democritus University of Thrace",Kassela K. et al
EPI_ISL_437880,"Laboratory of Microbiology, Medical School, National and Kapodistrian University of Athens","Laboratory of Biology, Department of Medicine, Democritus University of Thrace",Kassela K. et al
EPI_ISL_447640,unknown,Department of Medicine,Kassela et al
EPI_ISL_437881,"Laboratory of Microbiology, Medical School, National and Kapodistrian University of Athens","Laboratory of Biology, Department of Medicine, Democritus University of Thrace",Kassela K. et al
EPI_ISL_437882,"Laboratory of Microbiology, Medical School, National and Kapodistrian University of Athens","Laboratory of Biology, Department of Medicine, Democritus University of Thrace",Kassela K. et al
EPI_ISL_437883,"Laboratory of Microbiology, Medical School, National and Kapodistrian University of Athens","Laboratory of Biology, Department of Medicine, Democritus University of Thrace",Kassela K. et al
EPI_ISL_437884,"Laboratory of Microbiology, Medical School, National and Kapodistrian University of Athens","Laboratory of Biology, Department of Medicine, Democritus University of Thrace",Kassela K. et al
EPI_ISL_447641,unknown,Department of Medicine,Kassela et al
EPI_ISL_437885,"Laboratory of Microbiology, Medical School, National and Kapodistrian University of Athens","Laboratory of Biology, Department of Medicine, Democritus University of Thrace",Kassela K. et al
EPI_ISL_437886,"Laboratory of Microbiology, Medical School, National and Kapodistrian University of Athens","Laboratory of Biology, Department of Medicine, Democritus University of Thrace",Kassela K. et al
EPI_ISL_447642,unknown,Department of Medicine,Kassela et al
EPI_ISL_437887,"Laboratory of Microbiology, Medical School, National and Kapodistrian University of Athens","Laboratory of Biology, Department of Medicine, Democritus University of Thrace",Kassela K. et al
EPI_ISL_437888,"Laboratory of Microbiology, Medical School, National and Kapodistrian University of Athens","Laboratory of Biology, Department of Medicine, Democritus University of Thrace",Kassela K. et al
EPI_ISL_447643,unknown,Department of Medicine,Kassela et al
EPI_ISL_437889,"Laboratory of Microbiology, Medical School, National and Kapodistrian University of Athens","Laboratory of Biology, Department of Medicine, Democritus University of Thrace",Kassela K. et al
EPI_ISL_437890,"Laboratory of Microbiology, Medical School, National and Kapodistrian University of Athens","Laboratory of Biology, Department of Medicine, Democritus University of Thrace",Kassela K. et al
EPI_ISL_437891,"Laboratory of Microbiology, Medical School, National and Kapodistrian University of Athens","Laboratory of Biology, Department of Medicine, Democritus University of Thrace",Kassela K. et al
EPI_ISL_437892,"Laboratory of Microbiology, Medical School, National and Kapodistrian University of Athens","Laboratory of Biology, Department of Medicine, Democritus University of Thrace",Kassela K. et al
EPI_ISL_447644,unknown,Department of Medicine,Kassela et al
EPI_ISL_437894,"Laboratory of Microbiology, Medical School, National and Kapodistrian University of Athens","Laboratory of Biology, Department of Medicine, Democritus University of Thrace",Kassela K. et al
EPI_ISL_437895,"Laboratory of Microbiology, Medical School, National and Kapodistrian University of Athens","Laboratory of Biology, Department of Medicine, Democritus University of Thrace",Kassela K. et al
EPI_ISL_437896,"Laboratory of Microbiology, Medical School, National and Kapodistrian University of Athens","Laboratory of Biology, Department of Medicine, Democritus University of Thrace",Kassela K. et al
EPI_ISL_447645,unknown,Department of Medicine,Kassela et al
EPI_ISL_447646,unknown,Department of Medicine,Kassela et al
EPI_ISL_437903,"Laboratory of Microbiology, Medical School, National and Kapodistrian University of Athens","Laboratory of Biology, Department of Medicine, Democritus University of Thrace",Kassela K. et al
EPI_ISL_437904,"Laboratory of Microbiology, Medical School, National and Kapodistrian University of Athens","Laboratory of Biology, Department of Medicine, Democritus University of Thrace",Kassela K. et al
EPI_ISL_437905,"Laboratory of Microbiology, Medical School, National and Kapodistrian University of Athens","Laboratory of Biology, Department of Medicine, Democritus University of Thrace",Kassela K. et al
EPI_ISL_447647,unknown,Department of Medicine,Kassela et al
EPI_ISL_437900,"Laboratory of Microbiology, Medical School, National and Kapodistrian University of Athens","Laboratory of Biology, Department of Medicine, Democritus University of Thrace",Kassela K. et al
EPI_ISL_447648,unknown,Department of Medicine,Kassela et al
EPI_ISL_437901,"Laboratory of Microbiology, Medical School, National and Kapodistrian University of Athens","Laboratory of Biology, Department of Medicine, Democritus University of Thrace",Kassela K. et al
EPI_ISL_447649,unknown,Department of Medicine,Kassela et al
EPI_ISL_447650,unknown,Department of Medicine,Kassela et al
EPI_ISL_447651,unknown,Department of Medicine,Kassela et al
EPI_ISL_437906,"Laboratory of Microbiology, Medical School, National and Kapodistrian University of Athens","Laboratory of Biology, Department of Medicine, Democritus University of Thrace",Kassela K. et al
EPI_ISL_437907,"Laboratory of Microbiology, Medical School, National and Kapodistrian University of Athens","Laboratory of Biology, Department of Medicine, Democritus University of Thrace",Kassela K. et al
EPI_ISL_447652,unknown,Department of Medicine,Kassela et al
EPI_ISL_447653,unknown,Department of Medicine,Kassela et al
EPI_ISL_437908,"Laboratory of Microbiology, Medical School, National and Kapodistrian University of Athens","Laboratory of Biology, Department of Medicine, Democritus University of Thrace",Kassela K. et al
EPI_ISL_437893,"Laboratory of Microbiology, Medical School, National and Kapodistrian University of Athens","Laboratory of Biology, Department of Medicine, Democritus University of Thrace",Kassela K. et al
EPI_ISL_447832,unknown,Department of Medicine,Kassela et al
EPI_ISL_434459,"Laboratory of Microbiology, Medical School, National and Kapodistrian University of Athens","Laboratory of Biology, Department of Medicine, Democritus University of Thrace",Kassela K. et al
EPI_ISL_434457,"Laboratory of Microbiology, Medical School, National and Kapodistrian University of Athens","Laboratory of Biology, Department of Medicine, Democritus University of Thrace",Kassela K. et al
EPI_ISL_434458,"Laboratory of Microbiology, Medical School, National and Kapodistrian University of Athens","Laboratory of Biology, Department of Medicine, Democritus University of Thrace",Kassela K. et al
EPI_ISL_434460,"Laboratory of Microbiology, Medical School, National and Kapodistrian University of Athens","Laboratory of Biology, Department of Medicine, Democritus University of Thrace",Kassela K. et al
EPI_ISL_434461,"Laboratory of Microbiology, Medical School, National and Kapodistrian University of Athens","Laboratory of Biology, Department of Medicine, Democritus University of Thrace",Kassela K. et al
EPI_ISL_437897,"Laboratory of Microbiology, Medical School, National and Kapodistrian University of Athens","Laboratory of Biology, Department of Medicine, Democritus University of Thrace",Kassela K. et al
EPI_ISL_437898,"Laboratory of Microbiology, Medical School, National and Kapodistrian University of Athens","Laboratory of Biology, Department of Medicine, Democritus University of Thrace",Kassela K. et al
EPI_ISL_437899,"Laboratory of Microbiology, Medical School, National and Kapodistrian University of Athens","Laboratory of Biology, Department of Medicine, Democritus University of Thrace",Kassela K. et al
EPI_ISL_437874,"Laboratory of Microbiology, Medical School, National and Kapodistrian University of Athens","Laboratory of Biology, Department of Medicine, Democritus University of Thrace",Kassela K. et al
EPI_ISL_434465,"Laboratory of Microbiology, Medical School, National and Kapodistrian University of Athens","Laboratory of Biology, Department of Medicine, Democritus University of Thrace",Kassela K. et al
EPI_ISL_434463,"Laboratory of Microbiology, Medical School, National and Kapodistrian University of Athens","Laboratory of Biology, Department of Medicine, Democritus University of Thrace",Kassela K. et al
EPI_ISL_434462,"Laboratory of Microbiology, Medical School, National and Kapodistrian University of Athens","Laboratory of Biology, Department of Medicine, Democritus University of Thrace",Kassela K. et al
EPI_ISL_434456,"Laboratory of Microbiology, Medical School, National and Kapodistrian University of Athens","Laboratory of Biology, Department of Medicine, Democritus University of Thrace",Kassela K. et al
EPI_ISL_437909,"Laboratory of Microbiology, Medical School, National and Kapodistrian University of Athens","Laboratory of Biology, Department of Medicine, Democritus University of Thrace",Kassela K. et al
EPI_ISL_447833,unknown,Department of Medicine,Kassela et al
EPI_ISL_434468,"Laboratory of Microbiology, Medical School, National and Kapodistrian University of Athens","Laboratory of Biology, Department of Medicine, Democritus University of Thrace",Kassela K. et al
EPI_ISL_437910,"Laboratory of Microbiology, Medical School, National and Kapodistrian University of Athens","Laboratory of Biology, Department of Medicine, Democritus University of Thrace",Kassela K. et al
EPI_ISL_434466,"Laboratory of Microbiology, Medical School, National and Kapodistrian University of Athens","Laboratory of Biology, Department of Medicine, Democritus University of Thrace",Kassela K. et al
EPI_ISL_447835,unknown,Department of Medicine,Kassela et al
EPI_ISL_447834,unknown,Department of Medicine,Kassela et al
EPI_ISL_437911,"Laboratory of Microbiology, Medical School, National and Kapodistrian University of Athens","Laboratory of Biology, Department of Medicine, Democritus University of Thrace",Kassela K. et al
EPI_ISL_451311,"Hellenic Pasteur Institute, National Influenza Reference laboratory of Southern Greece & Unit of Bioinformatics and Applied Genomics","Hellenic Pasteur Institute, National Influenza Reference laboratory of Southern Greece & Unit of Bioinformatics and Applied Genomics",Vasiliki Pogka et al
EPI_ISL_451310,"Hellenic Pasteur Institute, National Influenza Reference laboratory of Southern Greece & Unit of Bioinformatics and Applied Genomics","Hellenic Pasteur Institute, National Influenza Reference laboratory of Southern Greece & Unit of Bioinformatics and Applied Genomics",Vasiliki Pogka et al
EPI_ISL_444998,Naval Health Research Center,Naval Medical Research Center Biological Defense Research Directorate,Logan Voegtly et al
EPI_ISL_444999,Naval Health Research Center,Naval Medical Research Center Biological Defense Research Directorate,Logan Voegtly et al
EPI_ISL_445000,Naval Health Research Center,Naval Medical Research Center Biological Defense Research Directorate,Logan Voegtly et al
EPI_ISL_413888,"Guangdong Provincial Institution of Public Health, Guangdong Provinical Center for Disease Control and Prevention",Guangdong Provincial Institution of Public Health,Jing Lu et al
EPI_ISL_413853,"Guangdong Provincial Institution of Public Health, Guangdong Provinical Center for Disease Control and Prevention",Guangdong Provincial Institution of Public Health,Jing Lu et al
EPI_ISL_413860,"Guangdong Provincial Institution of Public Health, Guangdong Provinical Center for Disease Control and Prevention",Guangdong Provincial Institution of Public Health,Jing Lu et al
EPI_ISL_413859,"Guangdong Provincial Institution of Public Health, Guangdong Provinical Center for Disease Control and Prevention",Guangdong Provincial Institution of Public Health,Jing Lu et al
EPI_ISL_413889,"Guangdong Provincial Institution of Public Health, Guangdong Provinical Center for Disease Control and Prevention",Guangdong Provincial Institution of Public Health,Jing Lu et al
EPI_ISL_413851,"Guangdong Provincial Institution of Public Health, Guangdong Provinical Center for Disease Control and Prevention",Guangdong Provincial Institution of Public Health,Jing Lu et al
EPI_ISL_413852,"Guangdong Provincial Institution of Public Health, Guangdong Provinical Center for Disease Control and Prevention",Guangdong Provincial Institution of Public Health,Jing Lu et al
EPI_ISL_413857,"Guangdong Provincial Institution of Public Health, Guangdong Provinical Center for Disease Control and Prevention",Guangdong Provincial Institution of Public Health,Jing Lu et al
EPI_ISL_413858,"Guangdong Provincial Institution of Public Health, Guangdong Provinical Center for Disease Control and Prevention",Guangdong Provincial Institution of Public Health,Jing Lu et al
EPI_ISL_413854,"Guangdong Provincial Institution of Public Health, Guangdong Provinical Center for Disease Control and Prevention",Guangdong Provincial Institution of Public Health,Jing Lu et al
EPI_ISL_403932,Guangdong Provincial Center for Diseases Control and Prevention; Guangdong Provincial Public Health,"Department of Microbiology, Guangdong Provincial Center for Diseases Control and Prevention",Min Kang et al
EPI_ISL_403933,Guangdong Provincial Center for Diseases Control and Prevention; Guangdong Provincial Public Health,"Department of Microbiology, Guangdong Provincial Center for Diseases Control and Prevention",Min Kang et al
EPI_ISL_403934,Guangdong Provincial Center for Diseases Control and Prevention; Guangdong Provincial Public Health,"Department of Microbiology, Guangdong Provincial Center for Diseases Control and Prevention",Min Kang et al
EPI_ISL_403935,Guangdong Provincial Center for Diseases Control and Prevention; Guangdong Provincial Public Health,"Department of Microbiology, Guangdong Provincial Center for Diseases Control and Prevention",Min Kang et al
EPI_ISL_403936,Guangdong Provincial Center for Diseases Control and Prevention; Guangdong Provincial Public Health,"Department of Microbiology, Guangdong Provincial Center for Diseases Control and Prevention",Min Kang et al
EPI_ISL_403937,Guangdong Provincial Center for Diseases Control and Prevention; Guangdong Provincial Public Health,"Department of Microbiology, Guangdong Provincial Center for Diseases Control and Prevention",Min Kang et al
EPI_ISL_428440,Guangdong Provincial Center for Diseases Control and Prevention;Guangdong Provincial Institute of Public Health,"School of Public Health, The University of Hong Kong",Bosheng Li et al
EPI_ISL_428441,Guangdong Provincial Center for Diseases Control and Prevention;Guangdong Provincial Institute of Public Health,"School of Public Health, The University of Hong Kong",Bosheng Li et al
EPI_ISL_428442,Guangdong Provincial Center for Diseases Control and Prevention;Guangdong Provincial Institute of Public Health,"School of Public Health, The University of Hong Kong",Bosheng Li et al
EPI_ISL_428443,Guangdong Provincial Center for Diseases Control and Prevention;Guangdong Provincial Institute of Public Health,"School of Public Health, The University of Hong Kong",Bosheng Li et al
EPI_ISL_428444,Guangdong Provincial Center for Diseases Control and Prevention;Guangdong Provincial Institute of Public Health,"School of Public Health, The University of Hong Kong",Bosheng Li et al
EPI_ISL_428445,Guangdong Provincial Center for Diseases Control and Prevention;Guangdong Provincial Institute of Public Health,"School of Public Health, The University of Hong Kong",Bosheng Li et al
EPI_ISL_428446,Guangdong Provincial Center for Diseases Control and Prevention;Guangdong Provincial Institute of Public Health,"School of Public Health, The University of Hong Kong",Bosheng Li et al
EPI_ISL_428447,Guangdong Provincial Center for Diseases Control and Prevention;Guangdong Provincial Institute of Public Health,"School of Public Health, The University of Hong Kong",Bosheng Li et al
EPI_ISL_428448,Guangdong Provincial Center for Diseases Control and Prevention;Guangdong Provincial Institute of Public Health,"School of Public Health, The University of Hong Kong",Bosheng Li et al
EPI_ISL_428449,Guangdong Provincial Center for Diseases Control and Prevention;Guangdong Provincial Institute of Public Health,"School of Public Health, The University of Hong Kong",Bosheng Li et al
EPI_ISL_406531,Guangdong Provincial Center for Diseases Control and Prevention; Guangdong Provinical Public Health,Guangdong Provincial Center for Disease Control and Prevention,Min Kang et al
EPI_ISL_428452,Guangdong Provincial Center for Diseases Control and Prevention;Guangdong Provincial Institute of Public Health,"School of Public Health, The University of Hong Kong",Bosheng Li et al
EPI_ISL_428453,Guangdong Provincial Center for Diseases Control and Prevention;Guangdong Provincial Institute of Public Health,"School of Public Health, The University of Hong Kong",Bosheng Li et al
EPI_ISL_428454,Guangdong Provincial Center for Diseases Control and Prevention;Guangdong Provincial Institute of Public Health,"School of Public Health, The University of Hong Kong",Bosheng Li et al
EPI_ISL_428455,Guangdong Provincial Center for Diseases Control and Prevention;Guangdong Provincial Institute of Public Health,"School of Public Health, The University of Hong Kong",Bosheng Li et al
EPI_ISL_406538,Guangdong Provincial Center for Diseases Control and Prevention;Guangdong Provincial Institute of Public Health,Guangdong Provincial Center for Diseases Control and Prevention,Min Kang et al
EPI_ISL_428456,Guangdong Provincial Center for Diseases Control and Prevention;Guangdong Provincial Institute of Public Health,"School of Public Health, The University of Hong Kong",Bosheng Li et al
EPI_ISL_428457,Guangdong Provincial Center for Diseases Control and Prevention;Guangdong Provincial Institute of Public Health,"School of Public Health, The University of Hong Kong",Bosheng Li et al
EPI_ISL_428458,Guangdong Provincial Center for Diseases Control and Prevention;Guangdong Provincial Institute of Public Health,"School of Public Health, The University of Hong Kong",Bosheng Li et al
EPI_ISL_428460,Guangdong Provincial Center for Diseases Control and Prevention;Guangdong Provincial Institute of Public Health,"School of Public Health, The University of Hong Kong",Bosheng Li et al
EPI_ISL_428461,Guangdong Provincial Center for Diseases Control and Prevention;Guangdong Provincial Institute of Public Health,"School of Public Health, The University of Hong Kong",Bosheng Li et al
EPI_ISL_428462,Guangdong Provincial Center for Diseases Control and Prevention;Guangdong Provincial Institute of Public Health,"School of Public Health, The University of Hong Kong",Bosheng Li et al
EPI_ISL_428463,Guangdong Provincial Center for Diseases Control and Prevention;Guangdong Provincial Institute of Public Health,"School of Public Health, The University of Hong Kong",Bosheng Li et al
EPI_ISL_428464,Guangdong Provincial Center for Diseases Control and Prevention;Guangdong Provincial Institute of Public Health,"School of Public Health, The University of Hong Kong",Bosheng Li et al
EPI_ISL_428465,Guangdong Provincial Center for Diseases Control and Prevention;Guangdong Provincial Institute of Public Health,"School of Public Health, The University of Hong Kong",Bosheng Li et al
EPI_ISL_428466,Guangdong Provincial Center for Diseases Control and Prevention;Guangdong Provincial Institute of Public Health,"School of Public Health, The University of Hong Kong",Bosheng Li et al
EPI_ISL_428467,Guangdong Provincial Center for Diseases Control and Prevention;Guangdong Provincial Institute of Public Health,"School of Public Health, The University of Hong Kong",Bosheng Li et al
EPI_ISL_428468,Guangdong Provincial Center for Diseases Control and Prevention;Guangdong Provincial Institute of Public Health,"School of Public Health, The University of Hong Kong",Bosheng Li et al
EPI_ISL_428469,Guangdong Provincial Center for Diseases Control and Prevention;Guangdong Provincial Institute of Public Health,"School of Public Health, The University of Hong Kong",Bosheng Li et al
EPI_ISL_428470,Guangdong Provincial Center for Diseases Control and Prevention;Guangdong Provincial Institute of Public Health,"School of Public Health, The University of Hong Kong",Bosheng Li et al
EPI_ISL_428471,Guangdong Provincial Center for Diseases Control and Prevention;Guangdong Provincial Institute of Public Health,"School of Public Health, The University of Hong Kong",Bosheng Li et al
EPI_ISL_428472,Guangdong Provincial Center for Diseases Control and Prevention;Guangdong Provincial Institute of Public Health,"School of Public Health, The University of Hong Kong",Bosheng Li et al
EPI_ISL_428473,Guangdong Provincial Center for Diseases Control and Prevention;Guangdong Provincial Institute of Public Health,"School of Public Health, The University of Hong Kong",Bosheng Li et al
EPI_ISL_428474,Guangdong Provincial Center for Diseases Control and Prevention;Guangdong Provincial Institute of Public Health,"School of Public Health, The University of Hong Kong",Bosheng Li et al
EPI_ISL_428475,Guangdong Provincial Center for Diseases Control and Prevention;Guangdong Provincial Institute of Public Health,"School of Public Health, The University of Hong Kong",Bosheng Li et al
EPI_ISL_428476,Guangdong Provincial Center for Diseases Control and Prevention;Guangdong Provincial Institute of Public Health,"School of Public Health, The University of Hong Kong",Bosheng Li et al
EPI_ISL_428477,Guangdong Provincial Center for Diseases Control and Prevention;Guangdong Provincial Institute of Public Health,"School of Public Health, The University of Hong Kong",Bosheng Li et al
EPI_ISL_428478,Guangdong Provincial Center for Diseases Control and Prevention;Guangdong Provincial Institute of Public Health,"School of Public Health, The University of Hong Kong",Bosheng Li et al
EPI_ISL_413869,"Guangdong Provincial Institution of Public Health, Guangdong Provinical Center for Disease Control and Prevention",Guangdong Provincial Institution of Public Health,​Jing Lu et al
EPI_ISL_413861,"Guangdong Provincial Institution of Public Health, Guangdong Provinical Center for Disease Control and Prevention",Guangdong Provincial Institution of Public Health,Jing Lu et al
EPI_ISL_413862,"Guangdong Provincial Institution of Public Health, Guangdong Provinical Center for Disease Control and Prevention",Guangdong Provincial Institution of Public Health,Jing Lu et al
EPI_ISL_413863,"Guangdong Provincial Institution of Public Health, Guangdong Provinical Center for Disease Control and Prevention",Guangdong Provincial Institution of Public Health,Jing Lu et al
EPI_ISL_413884,"Guangdong Provincial Institution of Public Health, Guangdong Provinical Center for Disease Control and Prevention",Guangdong Provincial Institution of Public Health,Jing Lu et al
EPI_ISL_413882,"Guangdong Provincial Institution of Public Health, Guangdong Provinical Center for Disease Control and Prevention",Guangdong Provincial Institution of Public Health,Jing Lu et al
EPI_ISL_413856,"Guangdong Provincial Institution of Public Health, Guangdong Provinical Center for Disease Control and Prevention",Guangdong Provincial Institution of Public Health,Jing Lu et al
EPI_ISL_413855,"Guangdong Provincial Institution of Public Health, Guangdong Provinical Center for Disease Control and Prevention",Guangdong Provincial Institution of Public Health,Jing Lu et al
EPI_ISL_413864,"Guangdong Provincial Institution of Public Health, Guangdong Provinical Center for Disease Control and Prevention",Guangdong Provincial Institution of Public Health,Jing Lu et al
EPI_ISL_413875,"Guangdong Provincial Institution of Public Health, Guangdong Provinical Center for Disease Control and Prevention",Guangdong Provincial Institution of Public Health,Jing Lu et al
EPI_ISL_413850,"Guangdong Provincial Institution of Public Health, Guangdong Provinical Center for Disease Control and Prevention",Guangdong Provincial Institution of Public Health,Jing Lu et al
EPI_ISL_413874,"Guangdong Provincial Institution of Public Health, Guangdong Provinical Center for Disease Control and Prevention",Guangdong Provincial Institution of Public Health,Jing Lu et al
EPI_ISL_413866,"Guangdong Provincial Institution of Public Health, Guangdong Provinical Center for Disease Control and Prevention",Guangdong Provincial Institution of Public Health,Jing Lu et al
EPI_ISL_413867,"Guangdong Provincial Institution of Public Health, Guangdong Provinical Center for Disease Control and Prevention",Guangdong Provincial Institution of Public Health,Jing Lu et al
EPI_ISL_454417,"Research and Experiment Center, Meizhou People Hospital","Research and Experiment Center, Meizhou People Hospital",Guo et al
EPI_ISL_454418,"Research and Experiment Center, Meizhou People Hospital","Research and Experiment Center, Meizhou People Hospital",Guo et al
EPI_ISL_444969,Guangzhou Eighth People's Hospital (Jiahe Sector),"Institute of Human Virology, Zhongshan School of Medicine, Sun Yat-sen University",Junsong Zhang et al
EPI_ISL_413872,"Guangdong Provincial Institution of Public Health, Guangdong Provinical Center for Disease Control and Prevention",Guangdong Provincial Institution of Public Health,Jing Lu et al
EPI_ISL_406533,Guangdong Provincial Center for Diseases Control and Prevention; Guangdong Provinical Public Health,Guangdong Provincial Center for Diseases Control and Prevention,Min Kang et al
EPI_ISL_429074,The First Affiliated Hospital of Guangzhou Medical University,BGI-shenzhen & The First Affiliated Hospital of Guangzhou Medical University,Yanqun Wang et al
EPI_ISL_429075,The First Affiliated Hospital of Guangzhou Medical University,BGI-shenzhen & The First Affiliated Hospital of Guangzhou Medical University,Yanqun Wang et al
EPI_ISL_429076,The First Affiliated Hospital of Guangzhou Medical University,BGI-shenzhen & The First Affiliated Hospital of Guangzhou Medical University,et al
EPI_ISL_429077,The First Affiliated Hospital of Guangzhou Medical University,BGI-shenzhen & The First Affiliated Hospital of Guangzhou Medical University,Yanqun Wang et al
EPI_ISL_429078,The First Affiliated Hospital of Guangzhou Medical University,BGI-shenzhen & The First Affiliated Hospital of Guangzhou Medical University,et al
EPI_ISL_414692,"State Key Laboratory of Respiratory Disease, National Clinical Research Center for Respiratory Disease, Guangzhou Institute of Respiratory Health, the First Affiliated Hospital of Guangzhou Medical University",The First Affiliated Hospital of Guangzhou Medical University & BGI-Shenzhen,Zhao et al et al
EPI_ISL_414663,"State Key Laboratory of Respiratory Disease, National Clinical Research Center for Respiratory Disease, Guangzhou Institute of Respiratory Health, the First Affiliated Hospital of Guangzhou Medical University",The First Affiliated Hospital of Guangzhou Medical University & BGI-Shenzhen,Zhao et al et al
EPI_ISL_429079,The First Affiliated Hospital of Guangzhou Medical University,BGI-shenzhen & The First Affiliated Hospital of Guangzhou Medical University,et al
EPI_ISL_429080,The First Affiliated Hospital of Guangzhou Medical University,BGI-shenzhen & The First Affiliated Hospital of Guangzhou Medical University,et al
EPI_ISL_429081,The First Affiliated Hospital of Guangzhou Medical University,BGI-shenzhen & The First Affiliated Hospital of Guangzhou Medical University,et al
EPI_ISL_429082,The First Affiliated Hospital of Guangzhou Medical University,BGI-shenzhen & The First Affiliated Hospital of Guangzhou Medical University,Yanqun Wang et al
EPI_ISL_429083,The First Affiliated Hospital of Guangzhou Medical University,BGI-shenzhen & The First Affiliated Hospital of Guangzhou Medical University,Yanqun Wang et al
EPI_ISL_429084,The First Affiliated Hospital of Guangzhou Medical University,BGI-shenzhen & The First Affiliated Hospital of Guangzhou Medical University,et al
EPI_ISL_414686,"State Key Laboratory of Respiratory Disease, National Clinical Research Center for Respiratory Disease, Guangzhou Institute of Respiratory Health, the First Affiliated Hospital of Guangzhou Medical University",The First Affiliated Hospital of Guangzhou Medical University & BGI-Shenzhen,Zhao et al et al
EPI_ISL_414687,"State Key Laboratory of Respiratory Disease, National Clinical Research Center for Respiratory Disease, Guangzhou Institute of Respiratory Health, the First Affiliated Hospital of Guangzhou Medical University",the First Affiliated Hospital of Guangzhou Medical University & BGI-Shenzhen,Zhao et al et al
EPI_ISL_429085,The First Affiliated Hospital of Guangzhou Medical University,BGI-shenzhen & The First Affiliated Hospital of Guangzhou Medical University,Yanqun Wang et al
EPI_ISL_429086,The First Affiliated Hospital of Guangzhou Medical University,BGI-shenzhen & The First Affiliated Hospital of Guangzhou Medical University,et al
EPI_ISL_429088,The First Affiliated Hospital of Guangzhou Medical University,BGI-shenzhen & The First Affiliated Hospital of Guangzhou Medical University,Yanqun Wang et al
EPI_ISL_429104,The First Affiliated Hospital of Guangzhou Medical University,BGI-shenzhen & The First Affiliated Hospital of Guangzhou Medical University,et al
EPI_ISL_429089,The First Affiliated Hospital of Guangzhou Medical University,BGI-shenzhen & The First Affiliated Hospital of Guangzhou Medical University,Yanqun Wang et al
EPI_ISL_429090,The First Affiliated Hospital of Guangzhou Medical University,BGI-shenzhen & The First Affiliated Hospital of Guangzhou Medical University,Yanqun Wang et al
EPI_ISL_429091,The First Affiliated Hospital of Guangzhou Medical University,BGI-shenzhen & The First Affiliated Hospital of Guangzhou Medical University,Yanqun Wang et al
EPI_ISL_414688,"State Key Laboratory of Respiratory Disease, National Clinical Research Center for Respiratory Disease, Guangzhou Institute of Respiratory Health, the First Affiliated Hospital of Guangzhou Medical University",The First Affiliated Hospital of Guangzhou Medical University & BGI-Shenzhen,Zhao et al et al
EPI_ISL_414689,"State Key Laboratory of Respiratory Disease, National Clinical Research Center for Respiratory Disease, Guangzhou Institute of Respiratory Health, the First Affiliated Hospital of Guangzhou Medical University",The First Affiliated Hospital of Guangzhou Medical University & BGI-Shenzhen,Zhao et al et al
EPI_ISL_429092,The First Affiliated Hospital of Guangzhou Medical University,BGI-shenzhen & The First Affiliated Hospital of Guangzhou Medical University,Yanqun Wang et al
EPI_ISL_429093,The First Affiliated Hospital of Guangzhou Medical University,BGI-shenzhen & The First Affiliated Hospital of Guangzhou Medical University,Yanqun Wang et al
EPI_ISL_414691,"State Key Laboratory of Respiratory Disease, National Clinical Research Center for Respiratory Disease, Guangzhou Institute of Respiratory Health, the First Affiliated Hospital of Guangzhou Medical University",The First Affiliated Hospital of Guangzhou Medical University & BGI-Shenzhen,Zhao et al et al
EPI_ISL_429094,The First Affiliated Hospital of Guangzhou Medical University,BGI-shenzhen & The First Affiliated Hospital of Guangzhou Medical University,et al
EPI_ISL_429095,The First Affiliated Hospital of Guangzhou Medical University,BGI-shenzhen & The First Affiliated Hospital of Guangzhou Medical University,et al
EPI_ISL_429096,The First Affiliated Hospital of Guangzhou Medical University,BGI-shenzhen & The First Affiliated Hospital of Guangzhou Medical University,Yanqun Wang et al
EPI_ISL_429097,The First Affiliated Hospital of Guangzhou Medical University,BGI-shenzhen & The First Affiliated Hospital of Guangzhou Medical University,Yanqun Wang et al
EPI_ISL_429098,The First Affiliated Hospital of Guangzhou Medical University,BGI-shenzhen & The First Affiliated Hospital of Guangzhou Medical University,Yanqun Wang et al
EPI_ISL_429105,The First Affiliated Hospital of Guangzhou Medical University,BGI-shenzhen & The First Affiliated Hospital of Guangzhou Medical University,et al
EPI_ISL_429099,The First Affiliated Hospital of Guangzhou Medical University,BGI-shenzhen & The First Affiliated Hospital of Guangzhou Medical University,et al
EPI_ISL_429100,The First Affiliated Hospital of Guangzhou Medical University,BGI-shenzhen & The First Affiliated Hospital of Guangzhou Medical University,et al
EPI_ISL_429101,The First Affiliated Hospital of Guangzhou Medical University,BGI-shenzhen & The First Affiliated Hospital of Guangzhou Medical University,et al
EPI_ISL_429102,The First Affiliated Hospital of Guangzhou Medical University,BGI-shenzhen & The First Affiliated Hospital of Guangzhou Medical University,et al
EPI_ISL_429103,The First Affiliated Hospital of Guangzhou Medical University,BGI-shenzhen & The First Affiliated Hospital of Guangzhou Medical University,et al
EPI_ISL_457687,"The First Affiliated Hospital of Guangzhou Medical University, Guangzhou, China",BGI-shenzhen & The First Affiliated Hospital of Guangzhou Medical University,Yanqun Wang et al
EPI_ISL_457688,"The First Affiliated Hospital of Guangzhou Medical University, Guangzhou, China",BGI-shenzhen & The First Affiliated Hospital of Guangzhou Medical University,Yanqun Wang et al
EPI_ISL_457689,"The First Affiliated Hospital of Guangzhou Medical University, Guangzhou, China",BGI-shenzhen & The First Affiliated Hospital of Guangzhou Medical University,Yanqun Wang et al
EPI_ISL_457690,"The First Affiliated Hospital of Guangzhou Medical University, Guangzhou, China",BGI-shenzhen & The First Affiliated Hospital of Guangzhou Medical University,Yanqun Wang et al
EPI_ISL_457691,"The First Affiliated Hospital of Guangzhou Medical University, Guangzhou, China",BGI-shenzhen & The First Affiliated Hospital of Guangzhou Medical University,Yanqun Wang et al
EPI_ISL_457692,"The First Affiliated Hospital of Guangzhou Medical University, Guangzhou, China",BGI-shenzhen & The First Affiliated Hospital of Guangzhou Medical University,Yanqun Wang et al
EPI_ISL_457693,"The First Affiliated Hospital of Guangzhou Medical University, Guangzhou, China",BGI-shenzhen & The First Affiliated Hospital of Guangzhou Medical University,Yanqun Wang et al
EPI_ISL_457694,"The First Affiliated Hospital of Guangzhou Medical University, Guangzhou, China",BGI-shenzhen & The First Affiliated Hospital of Guangzhou Medical University,Yanqun Wang et al
EPI_ISL_457695,"The First Affiliated Hospital of Guangzhou Medical University, Guangzhou, China",BGI-shenzhen & The First Affiliated Hospital of Guangzhou Medical University,Yanqun Wang et al
EPI_ISL_457696,"The First Affiliated Hospital of Guangzhou Medical University, Guangzhou, China",BGI-shenzhen & The First Affiliated Hospital of Guangzhou Medical University,Yanqun Wang et al
EPI_ISL_457697,"The First Affiliated Hospital of Guangzhou Medical University, Guangzhou, China",BGI-shenzhen & The First Affiliated Hospital of Guangzhou Medical University,Yanqun Wang et al
EPI_ISL_457698,"The First Affiliated Hospital of Guangzhou Medical University, Guangzhou, China",BGI-shenzhen & The First Affiliated Hospital of Guangzhou Medical University,Yanqun Wang et al
EPI_ISL_444273,"State Key Laboratory of Respiratory Disease, National Clinical Research Center for Respiratory Disease, Guangzhou Institute of Respiratory Health, the First Affiliated Hospital of Guangzhou Medical University","State Key Laboratory of Respiratory Disease, National Clinical Research Center for Respiratory Disease, Guangzhou Institute of Respiratory Health, the First Affiliated Hospital of Guangzhou Medical University",Sun et al
EPI_ISL_406970,Hangzhou Center for Disease and Control Microbiology Lab,Hangzhou Center for Disease and Control Microbiology Lab,Yu Hua et al
EPI_ISL_418508,Hangzhou Center for Disease Control and Prevention,Inspection Center of Hangzhou Center for Disease Control and Prevention,Yu hua et al
EPI_ISL_418509,Hangzhou Center for Disease Control and Prevention,Inspection Center of Hangzhou Center for Disease Control and Prevention,Yu hua et al
EPI_ISL_418510,Hangzhou Center for Disease Control and Prevention,Insepction Center of Hangzhou Center for Disease Control and Prevention,Yu hua et al
EPI_ISL_418511,Hangzhou Center for Disease Control and Prevention,Inspection Center of Hangzhou Center for Disease Control and Prevention,Yu hua et al
EPI_ISL_418441,Hangzhou Center for Disease Control and Prevention,Inspection Center of Hangzhou Center for Disease Control and Prevention,Yu hua et al
EPI_ISL_418512,Hangzhou Center for Disease Control and Prevention,Inspection Center of Hangzhou Center for Disease Control and Prevention,Yu hua et al
EPI_ISL_418442,Hangzhou Center for Disease Control and Prevention,Inspection Center of Hangzhou Center for Disease Control and Prevention,Yu hua et al
EPI_ISL_418513,Hangzhou Center for Disease Control and Prevention,Inspection Center of Hangzhou Center for Disease Control and Prevention,Yu hua et al
EPI_ISL_418514,Hangzhou Center for Disease Control and Prevention,Inspection Center of Hangzhou Center for Disease Control and Prevention,Yu hua et al
EPI_ISL_418502,Hangzhou Center for Disease Control and Prevention,Inspection Center of Hangzhou Center for Disease Control and Prevention,Yu hua et al
EPI_ISL_418503,Hangzhou Center for Disease Control and Prevention,Inspection Center of Hangzhou Center for Disease Control and Prevention,Yu hua et al
EPI_ISL_418515,Hangzhou Center for Disease Control and Prevention,Inspection Center of Hangzhou Center for Disease Control and Prevention,Yu hua et al
EPI_ISL_418504,Hangzhou Center for Disease Control and Prevention,Inspection Center of Hangzhou Center for Disease Control and Prevention,Yu hua et al
EPI_ISL_418506,Hangzhou Center for Disease Control and Prevention,Inspection Center of Hanghzou Center for Disease Control and Prevention,Yu hua et al
EPI_ISL_418507,Hangzhou Center for Disease Control and Prevention,Inspection Center of Hangzhou Center for Disease Control and Prevention,Yu hua et al
EPI_ISL_407313,Hangzhou Center for Disease Control and Prevention,Hangzhou Center for Disease Control and Prevention,Jun Li et al
EPI_ISL_421236,Hangzhou Center for Diseases Control and Prevention,Hangzhou Center for Diseases Control and Prevention,Jun Li et al
EPI_ISL_421235,Hangzhou Center for Diseases Control and Prevention,Hangzhou Center for Diseases Control and Prevention,Jun Li et al
EPI_ISL_421234,Hangzhou Center for Diseases Control and Prevention,Hangzhou Center for Diseases Control and Prevention,Jun Li et al
EPI_ISL_421233,Hangzhou Center for Diseases Control and Prevention,Hangzhou Center for Diseases Control and Prevention,Jun Li et al
EPI_ISL_421232,Hangzhou Center for Diseases Control and Prevention,Hangzhou Center for Diseases Control and Prevention,Jun Li et al
EPI_ISL_421231,Hangzhou Center for Diseases Control and Prevention,Hangzhou Center for Diseases Control and Prevention,Jun Li et al
EPI_ISL_421230,Hangzhou Center for Diseases Control and Prevention,Hangzhou Center for Diseases Control and Prevention,Jun Li et al
EPI_ISL_421229,Hangzhou Center for Diseases Control and Prevention,Hangzhou Center for Diseases Control and Prevention,Jun Li et al
EPI_ISL_421228,Hangzhou Center for Diseases Control and Prevention,Hangzhou Center for Diseases Control and Prevention,Jun Li et al
EPI_ISL_421227,Hangzhou Center for Diseases Control and Prevention,Hangzhou Center for Diseases Control and Prevention,Jun Li et al
EPI_ISL_421226,Hangzhou Center for Diseases Control and Prevention,Hangzhou Center for Diseases Control and Prevention,Jun Li et al
EPI_ISL_421225,Hangzhou Center for Diseases Control and Prevention,Hangzhou Center for Diseases Control and Prevention,Jun Li et al
EPI_ISL_421224,Hangzhou Center for Diseases Control and Prevention,Hangzhou Center for Diseases Control and Prevention,Jun Li et al
EPI_ISL_421223,Hangzhou Center for Diseases Control and Prevention,Hangzhou Center for Diseases Control and Prevention,Jun Li et al
EPI_ISL_421222,Hangzhou Center for Diseases Control and Prevention,Hangzhou Center for Diseases Control and Prevention,Jun Li et al
EPI_ISL_421221,Hangzhou Center for Diseases Control and Prevention,Hangzhou Center for Diseases Control and Prevention,Jun Li et al
EPI_ISL_415709,"State Key Laboratory for Diagnosis and Treatment of Infectious Diseases, National Clinical Research Center for Infectious Diseases, First Affiliated Hospital, Zhejiang University School of Medicine, Hangzhou, China. 310003","State Key Laboratory for Diagnosis and Treatment of Infectious Diseases, National Clinical Research Center for Infectious Diseases, First Affiliated Hospital, Zhejiang University School of Medicine, Hangzhou, China. 310003",Hangping Yao et al
EPI_ISL_418990,"State Key Laboratory for Diagnosis and Treatment of Infectious Diseases, National Clinical Research Center for Infectious Diseases, First Affiliated Hospital, Zhejiang University School of Medicine, Hangzhou, China 310003","State Key Laboratory for Diagnosis and Treatment of Infectious Diseases, National Clinical Research Center for Infectious Diseases, First Affiliated Hospital, Zhejiang University School of Medicine, Hangzhou, China 310003",Hangping Yao et al
EPI_ISL_418991,"State Key Laboratory for Diagnosis and Treatment of Infectious Diseases, National Clinical Research Center for Infectious Diseases, First Affiliated Hospital, Zhejiang University School of Medicine, Hangzhou, China 310003","State Key Laboratory for Diagnosis and Treatment of Infectious Diseases, National Clinical Research Center for Infectious Diseases, First Affiliated Hospital, Zhejiang University School of Medicine, Hangzhou, China 310003",Hangping Yao et al
EPI_ISL_416042,"State Key Laboratory for Diagnosis and Treatment of Infectious Diseases, National Clinical Research Center for Infectious Diseases, First Affiliated Hospital, Zhejiang University School of Medicine, Hangzhou, China. 310003","State Key Laboratory for Diagnosis and Treatment of Infectious Diseases, National Clinical Research Center for Infectious Diseases, First Affiliated Hospital, Zhejiang University School of Medicine, Hangzhou, China. 310003",Hangping Yao et al
EPI_ISL_416044,"State Key Laboratory for Diagnosis and Treatment of Infectious Diseases, National Clinical Research Center for Infectious Diseases, First Affiliated Hospital, Zhejiang University School of Medicine, Hangzhou, China 310003","State Key Laboratory for Diagnosis and Treatment of Infectious Diseases, National Clinical Research Center for Infectious Diseases, First Affiliated Hospital, Zhejiang University School of Medicine, Hangzhou, China 310003",Hangping Yao et al
EPI_ISL_416046,"State Key Laboratory for Diagnosis and Treatment of Infectious Diseases, National Clinical Research Center for Infectious Diseases, First Affiliated Hospital, Zhejiang University School of Medicine, Hangzhou, China 310003","State Key Laboratory for Diagnosis and Treatment of Infectious Diseases, National Clinical Research Center for Infectious Diseases, First Affiliated Hospital, Zhejiang University School of Medicine, Hangzhou, China 310003",Hangping Yao et al
EPI_ISL_415711,"State Key Laboratory for Diagnosis and Treatment of Infectious Diseases, National Clinical Research Center for Infectious Diseases, First Affiliated Hospital, Zhejiang University School of Medicine, Hangzhou, China. 310003","State Key Laboratory for Diagnosis and Treatment of Infectious Diseases, National Clinical Research Center for Infectious Diseases, First Affiliated Hospital, Zhejiang University School of Medicine, Hangzhou, China. 310003",Hangping Yao et al
EPI_ISL_416047,"State Key Laboratory for Diagnosis and Treatment of Infectious Diseases, National Clinical Research Center for Infectious Diseases, First Affiliated Hospital, Zhejiang University School of Medicine, Hangzhou, China 310003","State Key Laboratory for Diagnosis and Treatment of Infectious Diseases, National Clinical Research Center for Infectious Diseases, First Affiliated Hospital, Zhejiang University School of Medicine, Hangzhou, China 310003",Hangping Yao et al
EPI_ISL_416425,"State Key Laboratory for Diagnosis and Treatment of Infectious Diseases, National Clinical Research Center for Infectious Diseases, First Affiliated Hospital, Zhejiang University School of Medicine, Hangzhou, China 310003","State Key Laboratory for Diagnosis and Treatment of Infectious Diseases, National Clinical Research Center for Infectious Diseases, First Affiliated Hospital, Zhejiang University School of Medicine, Hangzhou, China 310003",Hangping Yao et al
EPI_ISL_416473,"State Key Laboratory for Diagnosis and Treatment of Infectious Diseases, National Clinical Research Center for Infectious Diseases, First Affiliated Hospital, Zhejiang University School of Medicine, Hangzhou, China 310003","State Key Laboratory for Diagnosis and Treatment of Infectious Diseases, National Clinical Research Center for Infectious Diseases, First Affiliated Hospital, Zhejiang University School of Medicine, Hangzhou, China 310003",Hangping Yao et al
EPI_ISL_416474,"State Key Laboratory for Diagnosis and Treatment of Infectious Diseases, National Clinical Research Center for Infectious Diseases, First Affiliated Hospital, Zhejiang University School of Medicine, Hangzhou, China 310003","State Key Laboratory for Diagnosis and Treatment of Infectious Diseases, National Clinical Research Center for Infectious Diseases, First Affiliated Hospital, Zhejiang University School of Medicine, Hangzhou, China 310003",Hangping Yao et al
EPI_ISL_467430,Zoonotic and Exotic infection Diseases Division,Zoontic and Exotic infection Diseases Division,Jinlang Wang et al
EPI_ISL_459909,"Zoonotic and Exotic infection Diseases Division, Harbin Veterinary Research Institute, CAAS","Zoonotic and Exotic infection Diseases Division, Harbin Veterinary Research Institute, CAAS",Zhigao Bu et al
EPI_ISL_450442,"The Department of Infectious Disease Prevention and Control, Henan Provincial Center for Disease Control and Prevention","The Department of Infectious Disease Prevention and Control, Henan Provincial Center for Disease Control and Prevention",Li et al
EPI_ISL_435420,"Virological Research Group, Szentágothai Research Centre","Bioinformatics Research Group, Szentágothai Research Centre",Péter Urbán et al
EPI_ISL_435421,"Virological Research Group, Szentágothai Research Centre","Bioinformatics Research Group, Szentágothai Research Centre",Péter Urbán et al
EPI_ISL_435422,"Virological Research Group, Szentágothai Research Centre","Bioinformatics Research Group, Szentágothai Research Centre",Péter Urbán et al
EPI_ISL_435423,"Virological Research Group, Szentágothai Research Centre","Bioinformatics Research Group, Szentágothai Research Centre",Péter Urbán et al
EPI_ISL_435424,"Virological Research Group, Szentágothai Research Centre","Bioinformatics Research Group, Szentágothai Research Centre",Péter Urbán et al
EPI_ISL_435419,"Virological Research Group, Szentágothai Research Centre","Bioinformatics Research Group, Szentágothai Research Centre",Péter Urbán et al
EPI_ISL_435403,"Virological Research Group, Szentágothai Research Centre","Bioinformatics Research Group, Szentágothai Research Centre",Péter Urbán et al
EPI_ISL_435404,"Virological Research Group, Szentágothai Research Centre","Bioinformatics Research Group, Szentágothai Research Centre",Péter Urbán et al
EPI_ISL_435426,"Virological Research Group, Szentágothai Research Centre","Bioinformatics Research Group, Szentágothai Research Centre",Péter Urbán et al
EPI_ISL_435405,"Virological Research Group, Szentágothai Research Centre","Bioinformatics Research Group, Szentágothai Research Centre",Péter Urbán et al
EPI_ISL_435406,"Virological Research Group, Szentágothai Research Centre","Bioinformatics Research Group, Szentágothai Research Centre",Péter Urbán et al
EPI_ISL_435407,"Virological Research Group, Szentágothai Research Centre","Bioinformatics Research Group, Szentágothai Research Centre",Péter Urbán et al
EPI_ISL_435408,"Virological Research Group, Szentágothai Research Centre","Bioinformatics Research Group, Szentágothai Research Centre",Péter Urbán et al
EPI_ISL_435427,"Virological Research Group, Szentágothai Research Centre","Bioinformatics Research Group, Szentágothai Research Centre",Péter Urbán et al
EPI_ISL_435409,"Virological Research Group, Szentágothai Research Centre","Bioinformatics Research Group, Szentágothai Research Centre",Péter Urbán et al
EPI_ISL_435410,"Virological Research Group, Szentágothai Research Centre","Bioinformatics Research Group, Szentágothai Research Centre",Péter Urbán et al
EPI_ISL_435411,"Virological Research Group, Szentágothai Research Centre","Bioinformatics Research Group, Szentágothai Research Centre",Péter Urbán et al
EPI_ISL_435431,"Virological Research Group, Szentágothai Research Centre","Bioinformatics Research Group, Szentágothai Research Centre",Péter Urbán et al
EPI_ISL_435416,"Virological Research Group, Szentágothai Research Centre","Bioinformatics Research Group, Szentágothai Research Centre",Péter Urbán et al
EPI_ISL_435417,"Virological Research Group, Szentágothai Research Centre","Bioinformatics Research Group, Szentágothai Research Centre",Péter Urbán et al
EPI_ISL_435412,"Virological Research Group, Szentágothai Research Centre","Bioinformatics Research Group, Szentágothai Research Centre",Péter Urbán et al
EPI_ISL_435413,"Virological Research Group, Szentágothai Research Centre","Bioinformatics Research Group, Szentágothai Research Centre",Péter Urbán et al
EPI_ISL_435414,"Virological Research Group, Szentágothai Research Centre","Bioinformatics Research Group, Szentágothai Research Centre",Péter Urbán et al
EPI_ISL_435415,"Virological Research Group, Szentágothai Research Centre","Bioinformatics Research Group, Szentágothai Research Centre",Péter Urbán et al
EPI_ISL_435418,"Virological Research Group, Szentágothai Research Centre","Bioinformatics Research Group, Szentágothai Research Centre",Péter Urbán et al
EPI_ISL_435428,"Virological Research Group, Szentágothai Research Centre","Bioinformatics Research Group, Szentágothai Research Centre",Péter Urbán et al
EPI_ISL_435429,"Virological Research Group, Szentágothai Research Centre","Bioinformatics Research Group, Szentágothai Research Centre",Péter Urbán et al
EPI_ISL_435430,"Virological Research Group, Szentágothai Research Centre","Bioinformatics Research Group, Szentágothai Research Centre",Péter Urbán et al
EPI_ISL_435425,"Virological Research Group, Szentágothai Research Centre","Bioinformatics Research Group, Szentágothai Research Centre",Péter Urbán et al
EPI_ISL_416426,"Virological Research Group, Szentágothai Research Centre, University of Pécs","Bioinformatics Research Group, Szentágothai Research Centre, University of Pécs",Péter Urbán et al
EPI_ISL_418183,"Virological Research Group, Szentágothai Research Centre","Bioinformatics Research Group, Szentágothai Research Centre",Péter Urbán et al
EPI_ISL_416744,"Virological Research Group, Szentágothai Research Centre","Bioinformatics Research Group, Szentágothai Research Centre",Péter Urbán et al
EPI_ISL_417535,deCODE genetics,deCODE genetics,Daniel F Gudbjartsson et al
EPI_ISL_417536,deCODE genetics,deCODE genetics,Daniel F Gudbjartsson et al
EPI_ISL_417537,deCODE genetics,deCODE genetics,Daniel F Gudbjartsson et al
EPI_ISL_417682,The National University Hospital of Iceland,deCODE genetics,Daniel F Gudbjartsson et al
EPI_ISL_417777,The National University Hospital of Iceland,deCODE genetics,Daniel F Gudbjartsson et al
EPI_ISL_417698,The National University Hospital of Iceland,deCODE genetics,Daniel F Gudbjartsson et al
EPI_ISL_417538,deCODE genetics,deCODE genetics,Daniel F Gudbjartsson et al
EPI_ISL_417779,The National University Hospital of Iceland,deCODE genetics,Daniel F Gudbjartsson et al
EPI_ISL_417780,The National University Hospital of Iceland,deCODE genetics,Daniel F Gudbjartsson et al
EPI_ISL_417708,The National University Hospital of Iceland,deCODE genetics,Daniel F Gudbjartsson et al
EPI_ISL_417748,The National University Hospital of Iceland,deCODE genetics,Daniel F Gudbjartsson et al
EPI_ISL_417539,deCODE genetics,deCODE genetics,Daniel F Gudbjartsson et al
EPI_ISL_417722,The National University Hospital of Iceland,deCODE genetics,Daniel F Gudbjartsson et al
EPI_ISL_417691,The National University Hospital of Iceland,deCODE genetics,Daniel F Gudbjartsson et al
EPI_ISL_417770,The National University Hospital of Iceland,deCODE genetics,Daniel F Gudbjartsson et al
EPI_ISL_417781,The National University Hospital of Iceland,deCODE genetics,Daniel F Gudbjartsson et al
EPI_ISL_417782,The National University Hospital of Iceland,deCODE genetics,Daniel F Gudbjartsson et al
EPI_ISL_417540,deCODE genetics,deCODE genetics,Daniel F Gudbjartsson et al
EPI_ISL_417541,deCODE genetics,deCODE genetics,Daniel F Gudbjartsson et al
EPI_ISL_417542,deCODE genetics,deCODE genetics,Daniel F Gudbjartsson et al
EPI_ISL_417543,deCODE genetics,deCODE genetics,Daniel F Gudbjartsson et al
EPI_ISL_417544,deCODE genetics,deCODE genetics,Daniel F Gudbjartsson et al
EPI_ISL_417688,The National University Hospital of Iceland,deCODE genetics,Daniel F Gudbjartsson et al
EPI_ISL_417545,deCODE genetics,deCODE genetics,Daniel F Gudbjartsson et al
EPI_ISL_417546,deCODE genetics,deCODE genetics,Daniel F Gudbjartsson et al
EPI_ISL_417783,The National University Hospital of Iceland,deCODE genetics,Daniel F Gudbjartsson et al
EPI_ISL_417784,The National University Hospital of Iceland,deCODE genetics,Daniel F Gudbjartsson et al
EPI_ISL_417690,The National University Hospital of Iceland,deCODE genetics,Daniel F Gudbjartsson et al
EPI_ISL_417785,The National University Hospital of Iceland,deCODE genetics,Daniel F Gudbjartsson et al
EPI_ISL_417727,The National University Hospital of Iceland,deCODE genetics,Daniel F Gudbjartsson et al
EPI_ISL_417786,The National University Hospital of Iceland,deCODE genetics,Daniel F Gudbjartsson et al
EPI_ISL_417714,The National University Hospital of Iceland,deCODE genetics,Daniel F Gudbjartsson et al
EPI_ISL_417765,The National University Hospital of Iceland,deCODE genetics,Daniel F Gudbjartsson et al
EPI_ISL_417713,The National University Hospital of Iceland,deCODE genetics,Daniel F Gudbjartsson et al
EPI_ISL_417771,The National University Hospital of Iceland,deCODE genetics,Daniel F Gudbjartsson et al
EPI_ISL_417787,The National University Hospital of Iceland,deCODE genetics,Daniel F Gudbjartsson et al
EPI_ISL_417788,The National University Hospital of Iceland,deCODE genetics,Daniel F Gudbjartsson et al
EPI_ISL_417735,The National University Hospital of Iceland,deCODE genetics,Daniel F Gudbjartsson et al
EPI_ISL_417696,The National University Hospital of Iceland,deCODE genetics,Daniel F Gudbjartsson et al
EPI_ISL_417789,The National University Hospital of Iceland,deCODE genetics,Daniel F Gudbjartsson et al
EPI_ISL_417744,The National University Hospital of Iceland,deCODE genetics,Daniel F Gudbjartsson et al
EPI_ISL_417720,The National University Hospital of Iceland,deCODE genetics,Daniel F Gudbjartsson et al
EPI_ISL_417790,The National University Hospital of Iceland,deCODE genetics,Daniel F Gudbjartsson et al
EPI_ISL_417736,The National University Hospital of Iceland,deCODE genetics,Daniel F Gudbjartsson et al
EPI_ISL_417791,The National University Hospital of Iceland,deCODE genetics,Daniel F Gudbjartsson et al
EPI_ISL_417792,The National University Hospital of Iceland,deCODE genetics,Daniel F Gudbjartsson et al
EPI_ISL_417793,The National University Hospital of Iceland,deCODE genetics,Daniel F Gudbjartsson et al
EPI_ISL_417795,The National University Hospital of Iceland,deCODE genetics,Daniel F Gudbjartsson et al
EPI_ISL_417741,The National University Hospital of Iceland,deCODE genetics,Daniel F Gudbjartsson et al
EPI_ISL_417796,The National University Hospital of Iceland,deCODE genetics,Daniel F Gudbjartsson et al
EPI_ISL_417797,The National University Hospital of Iceland,deCODE genetics,Daniel F Gudbjartsson et al
EPI_ISL_417798,The National University Hospital of Iceland,deCODE genetics,Daniel F Gudbjartsson et al
EPI_ISL_417799,The National University Hospital of Iceland,deCODE genetics,Daniel F Gudbjartsson et al
EPI_ISL_417800,The National University Hospital of Iceland,deCODE genetics,Daniel F Gudbjartsson et al
EPI_ISL_417711,The National University Hospital of Iceland,deCODE genetics,Daniel F Gudbjartsson et al
EPI_ISL_417801,The National University Hospital of Iceland,deCODE genetics,Daniel F Gudbjartsson et al
EPI_ISL_417745,The National University Hospital of Iceland,deCODE genetics,Daniel F Gudbjartsson et al
EPI_ISL_417802,The National University Hospital of Iceland,deCODE genetics,Daniel F Gudbjartsson et al
EPI_ISL_417737,The National University Hospital of Iceland,deCODE genetics,Daniel F Gudbjartsson et al
EPI_ISL_417803,The National University Hospital of Iceland,deCODE genetics,Daniel F Gudbjartsson et al
EPI_ISL_417804,The National University Hospital of Iceland,deCODE genetics,Daniel F Gudbjartsson et al
EPI_ISL_417805,The National University Hospital of Iceland,deCODE genetics,Daniel F Gudbjartsson et al
EPI_ISL_417806,The National University Hospital of Iceland,deCODE genetics,Daniel F Gudbjartsson et al
EPI_ISL_417807,The National University Hospital of Iceland,deCODE genetics,Daniel F Gudbjartsson et al
EPI_ISL_417689,The National University Hospital of Iceland,deCODE genetics,Daniel F Gudbjartsson et al
EPI_ISL_417725,The National University Hospital of Iceland,deCODE genetics,Daniel F Gudbjartsson et al
EPI_ISL_417772,The National University Hospital of Iceland,deCODE genetics,Daniel F Gudbjartsson et al
EPI_ISL_417775,The National University Hospital of Iceland,deCODE genetics,Daniel F Gudbjartsson et al
EPI_ISL_417758,The National University Hospital of Iceland,deCODE genetics,Daniel F Gudbjartsson et al
EPI_ISL_417808,The National University Hospital of Iceland,deCODE genetics,Daniel F Gudbjartsson et al
EPI_ISL_417759,The National University Hospital of Iceland,deCODE genetics,Daniel F Gudbjartsson et al
EPI_ISL_417809,The National University Hospital of Iceland,deCODE genetics,Daniel F Gudbjartsson et al
EPI_ISL_417810,The National University Hospital of Iceland,deCODE genetics,Daniel F Gudbjartsson et al
EPI_ISL_417755,The National University Hospital of Iceland,deCODE genetics,Daniel F Gudbjartsson et al
EPI_ISL_417811,The National University Hospital of Iceland,deCODE genetics,Daniel F Gudbjartsson et al
EPI_ISL_417548,deCODE genetics,deCODE genetics,Daniel F Gudbjartsson et al
EPI_ISL_417549,deCODE genetics,deCODE genetics,Daniel F Gudbjartsson et al
EPI_ISL_417712,The National University Hospital of Iceland,deCODE genetics,Daniel F Gudbjartsson et al
EPI_ISL_417700,The National University Hospital of Iceland,deCODE genetics,Daniel F Gudbjartsson et al
EPI_ISL_417716,The National University Hospital of Iceland,deCODE genetics,Daniel F Gudbjartsson et al
EPI_ISL_417774,The National University Hospital of Iceland,deCODE genetics,Daniel F Gudbjartsson et al
EPI_ISL_417812,The National University Hospital of Iceland,deCODE genetics,Daniel F Gudbjartsson et al
EPI_ISL_417680,The National University Hospital of Iceland,deCODE genetics,Daniel F Gudbjartsson et al
EPI_ISL_417813,The National University Hospital of Iceland,deCODE genetics,Daniel F Gudbjartsson et al
EPI_ISL_417703,The National University Hospital of Iceland,deCODE genetics,Daniel F Gudbjartsson et al
EPI_ISL_417710,The National University Hospital of Iceland,deCODE genetics,Daniel F Gudbjartsson et al
EPI_ISL_417753,The National University Hospital of Iceland,deCODE genetics,Daniel F Gudbjartsson et al
EPI_ISL_417814,The National University Hospital of Iceland,deCODE genetics,Daniel F Gudbjartsson et al
EPI_ISL_417724,The National University Hospital of Iceland,deCODE genetics,Daniel F Gudbjartsson et al
EPI_ISL_417746,The National University Hospital of Iceland,deCODE genetics,Daniel F Gudbjartsson et al
EPI_ISL_417550,The National University Hospital of Iceland,deCODE genetics,Daniel F Gudbjartsson et al
EPI_ISL_417678,The National University Hospital of Iceland,deCODE genetics,Daniel F Gudbjartsson et al
EPI_ISL_417815,The National University Hospital of Iceland,deCODE genetics,Daniel F Gudbjartsson et al
EPI_ISL_417551,The National University Hospital of Iceland,deCODE genetics,Daniel F Gudbjartsson et al
EPI_ISL_417816,The National University Hospital of Iceland,deCODE genetics,Daniel F Gudbjartsson et al
EPI_ISL_417709,The National University Hospital of Iceland,deCODE genetics,Daniel F Gudbjartsson et al
EPI_ISL_417817,The National University Hospital of Iceland,deCODE genetics,Daniel F Gudbjartsson et al
EPI_ISL_417818,The National University Hospital of Iceland,deCODE genetics,Daniel F Gudbjartsson et al
EPI_ISL_417762,The National University Hospital of Iceland,deCODE genetics,Daniel F Gudbjartsson et al
EPI_ISL_417819,The National University Hospital of Iceland,deCODE genetics,Daniel F Gudbjartsson et al
EPI_ISL_417820,The National University Hospital of Iceland,deCODE genetics,Daniel F Gudbjartsson et al
EPI_ISL_417821,The National University Hospital of Iceland,deCODE genetics,Daniel F Gudbjartsson et al
EPI_ISL_417717,The National University Hospital of Iceland,deCODE genetics,Daniel F Gudbjartsson et al
EPI_ISL_417822,The National University Hospital of Iceland,deCODE genetics,Daniel F Gudbjartsson et al
EPI_ISL_417742,The National University Hospital of Iceland,deCODE genetics,Daniel F Gudbjartsson et al
EPI_ISL_417823,The National University Hospital of Iceland,deCODE genetics,Daniel F Gudbjartsson et al
EPI_ISL_417706,The National University Hospital of Iceland,deCODE genetics,Daniel F Gudbjartsson et al
EPI_ISL_417552,deCODE genetics,deCODE genetics,Daniel F Gudbjartsson et al
EPI_ISL_417695,The National University Hospital of Iceland,deCODE genetics,Daniel F Gudbjartsson et al
EPI_ISL_417743,The National University Hospital of Iceland,deCODE genetics,Daniel F Gudbjartsson et al
EPI_ISL_417824,The National University Hospital of Iceland,deCODE genetics,Daniel F Gudbjartsson et al
EPI_ISL_417750,The National University Hospital of Iceland,deCODE genetics,Daniel F Gudbjartsson et al
EPI_ISL_417825,The National University Hospital of Iceland,deCODE genetics,Daniel F Gudbjartsson et al
EPI_ISL_417826,The National University Hospital of Iceland,deCODE genetics,Daniel F Gudbjartsson et al
EPI_ISL_417827,The National University Hospital of Iceland,deCODE genetics,Daniel F Gudbjartsson et al
EPI_ISL_417699,The National University Hospital of Iceland,deCODE genetics,Daniel F Gudbjartsson et al
EPI_ISL_417733,The National University Hospital of Iceland,deCODE genetics,Daniel F Gudbjartsson et al
EPI_ISL_417766,The National University Hospital of Iceland,deCODE genetics,Daniel F Gudbjartsson et al
EPI_ISL_417764,The National University Hospital of Iceland,deCODE genetics,Daniel F Gudbjartsson et al
EPI_ISL_417828,The National University Hospital of Iceland,deCODE genetics,Daniel F Gudbjartsson et al
EPI_ISL_417829,The National University Hospital of Iceland,deCODE genetics,Daniel F Gudbjartsson et al
EPI_ISL_417763,The National University Hospital of Iceland,deCODE genetics,Daniel F Gudbjartsson et al
EPI_ISL_417830,The National University Hospital of Iceland,deCODE genetics,Daniel F Gudbjartsson et al
EPI_ISL_417752,The National University Hospital of Iceland,deCODE genetics,Daniel F Gudbjartsson et al
EPI_ISL_417831,The National University Hospital of Iceland,deCODE genetics,Daniel F Gudbjartsson et al
EPI_ISL_417685,The National University Hospital of Iceland,deCODE genetics,Daniel F Gudbjartsson et al
EPI_ISL_417832,The National University Hospital of Iceland,deCODE genetics,Daniel F Gudbjartsson et al
EPI_ISL_417833,The National University Hospital of Iceland,deCODE genetics,Daniel F Gudbjartsson et al
EPI_ISL_417834,The National University Hospital of Iceland,deCODE genetics,Daniel F Gudbjartsson et al
EPI_ISL_417835,The National University Hospital of Iceland,deCODE genetics,Daniel F Gudbjartsson et al
EPI_ISL_417734,The National University Hospital of Iceland,deCODE genetics,Daniel F Gudbjartsson et al
EPI_ISL_417553,The National University Hospital of Iceland,deCODE genetics,Daniel F Gudbjartsson et al
EPI_ISL_417836,The National University Hospital of Iceland,deCODE genetics,Daniel F Gudbjartsson et al
EPI_ISL_417837,The National University Hospital of Iceland,deCODE genetics,Daniel F Gudbjartsson et al
EPI_ISL_417838,The National University Hospital of Iceland,deCODE genetics,Daniel F Gudbjartsson et al
EPI_ISL_417839,The National University Hospital of Iceland,deCODE genetics,Daniel F Gudbjartsson et al
EPI_ISL_417754,The National University Hospital of Iceland,deCODE genetics,Daniel F Gudbjartsson et al
EPI_ISL_417555,The National University Hospital of Iceland,deCODE genetics,Daniel F Gudbjartsson et al
EPI_ISL_417556,The National University Hospital of Iceland,deCODE genetics,Daniel F Gudbjartsson et al
EPI_ISL_417557,The National University Hospital of Iceland,deCODE genetics,Daniel F Gudbjartsson et al
EPI_ISL_417840,The National University Hospital of Iceland,deCODE genetics,Daniel F Gudbjartsson et al
EPI_ISL_417558,The National University Hospital of Iceland,deCODE genetics,Daniel F Gudbjartsson et al
EPI_ISL_417559,The National University Hospital of Iceland,deCODE genetics,Daniel F Gudbjartsson et al
EPI_ISL_417560,The National University Hospital of Iceland,deCODE genetics,Daniel F Gudbjartsson et al
EPI_ISL_417561,The National University Hospital of Iceland,deCODE genetics,Daniel F Gudbjartsson et al
EPI_ISL_417562,The National University Hospital of Iceland,deCODE genetics,Daniel F Gudbjartsson et al
EPI_ISL_417563,The National University Hospital of Iceland,deCODE genetics,Daniel F Gudbjartsson et al
EPI_ISL_417564,The National University Hospital of Iceland,deCODE genetics,Daniel F Gudbjartsson et al
EPI_ISL_417565,The National University Hospital of Iceland,deCODE genetics,Daniel F Gudbjartsson et al
EPI_ISL_417566,The National University Hospital of Iceland,deCODE genetics,Daniel F Gudbjartsson et al
EPI_ISL_417567,The National University Hospital of Iceland,deCODE genetics,Daniel F Gudbjartsson et al
EPI_ISL_417747,The National University Hospital of Iceland,deCODE genetics,Daniel F Gudbjartsson et al
EPI_ISL_417568,The National University Hospital of Iceland,deCODE genetics,Daniel F Gudbjartsson et al
EPI_ISL_417569,The National University Hospital of Iceland,deCODE genetics,Daniel F Gudbjartsson et al
EPI_ISL_417570,The National University Hospital of Iceland,deCODE genetics,Daniel F Gudbjartsson et al
EPI_ISL_417571,The National University Hospital of Iceland,deCODE genetics,Daniel F Gudbjartsson et al
EPI_ISL_417572,The National University Hospital of Iceland,deCODE genetics,Daniel F Gudbjartsson et al
EPI_ISL_417573,The National University Hospital of Iceland,deCODE genetics,Daniel F Gudbjartsson et al
EPI_ISL_417574,The National University Hospital of Iceland,deCODE genetics,Daniel F Gudbjartsson et al
EPI_ISL_417575,The National University Hospital of Iceland,deCODE genetics,Daniel F Gudbjartsson et al
EPI_ISL_417576,The National University Hospital of Iceland,deCODE genetics,Daniel F Gudbjartsson et al
EPI_ISL_417577,The National University Hospital of Iceland,deCODE genetics,Daniel F Gudbjartsson et al
EPI_ISL_417693,The National University Hospital of Iceland,deCODE genetics,Daniel F Gudbjartsson et al
EPI_ISL_417579,The National University Hospital of Iceland,deCODE genetics,Daniel F Gudbjartsson et al
EPI_ISL_417580,The National University Hospital of Iceland,deCODE genetics,Daniel F Gudbjartsson et al
EPI_ISL_417581,The National University Hospital of Iceland,deCODE genetics,Daniel F Gudbjartsson et al
EPI_ISL_417582,The National University Hospital of Iceland,deCODE genetics,Daniel F Gudbjartsson et al
EPI_ISL_417583,The National University Hospital of Iceland,deCODE genetics,Daniel F Gudbjartsson et al
EPI_ISL_417584,The National University Hospital of Iceland,deCODE genetics,Daniel F Gudbjartsson et al
EPI_ISL_417585,The National University Hospital of Iceland,deCODE genetics,Daniel F Gudbjartsson et al
EPI_ISL_417586,The National University Hospital of Iceland,deCODE genetics,Daniel F Gudbjartsson et al
EPI_ISL_417587,The National University Hospital of Iceland,deCODE genetics,Daniel F Gudbjartsson et al
EPI_ISL_417841,The National University Hospital of Iceland,deCODE genetics,Daniel F Gudbjartsson et al
EPI_ISL_417588,The National University Hospital of Iceland,deCODE genetics,Daniel F Gudbjartsson et al
EPI_ISL_417589,The National University Hospital of Iceland,deCODE genetics,Daniel F Gudbjartsson et al
EPI_ISL_417590,deCODE genetics,deCODE genetics,Daniel F Gudbjartsson et al
EPI_ISL_417591,The National University Hospital of Iceland,deCODE genetics,Daniel F Gudbjartsson et al
EPI_ISL_417592,The National University Hospital of Iceland,deCODE genetics,Daniel F Gudbjartsson et al
EPI_ISL_417593,The National University Hospital of Iceland,deCODE genetics,Daniel F Gudbjartsson et al
EPI_ISL_417594,The National University Hospital of Iceland,deCODE genetics,Daniel F Gudbjartsson et al
EPI_ISL_417595,The National University Hospital of Iceland,deCODE genetics,Daniel F Gudbjartsson et al
EPI_ISL_417596,The National University Hospital of Iceland,deCODE genetics,Daniel F Gudbjartsson et al
EPI_ISL_417597,The National University Hospital of Iceland,deCODE genetics,Daniel F Gudbjartsson et al
EPI_ISL_417721,The National University Hospital of Iceland,deCODE genetics,Daniel F Gudbjartsson et al
EPI_ISL_417598,The National University Hospital of Iceland,deCODE genetics,Daniel F Gudbjartsson et al
EPI_ISL_417599,The National University Hospital of Iceland,deCODE genetics,Daniel F Gudbjartsson et al
EPI_ISL_417600,The National University Hospital of Iceland,deCODE genetics,Daniel F Gudbjartsson et al
EPI_ISL_417601,The National University Hospital of Iceland,deCODE genetics,Daniel F Gudbjartsson et al
EPI_ISL_417602,The National University Hospital of Iceland,deCODE genetics,Daniel F Gudbjartsson et al
EPI_ISL_417603,The National University Hospital of Iceland,deCODE genetics,Daniel F Gudbjartsson et al
EPI_ISL_417604,The National University Hospital of Iceland,deCODE genetics,Daniel F Gudbjartsson et al
EPI_ISL_417605,The National University Hospital of Iceland,deCODE genetics,Daniel F Gudbjartsson et al
EPI_ISL_417606,The National University Hospital of Iceland,deCODE genetics,Daniel F Gudbjartsson et al
EPI_ISL_417607,The National University Hospital of Iceland,deCODE genetics,Daniel F Gudbjartsson et al
EPI_ISL_417767,The National University Hospital of Iceland,deCODE genetics,Daniel F Gudbjartsson et al
EPI_ISL_417608,The National University Hospital of Iceland,deCODE genetics,Daniel F Gudbjartsson et al
EPI_ISL_417609,The National University Hospital of Iceland,deCODE genetics,Daniel F Gudbjartsson et al
EPI_ISL_417610,The National University Hospital of Iceland,deCODE genetics,Daniel F Gudbjartsson et al
EPI_ISL_417611,The National University Hospital of Iceland,deCODE genetics,Daniel F Gudbjartsson et al
EPI_ISL_417612,The National University Hospital of Iceland,deCODE genetics,Daniel F Gudbjartsson et al
EPI_ISL_417613,The National University Hospital of Iceland,deCODE genetics,Daniel F Gudbjartsson et al
EPI_ISL_417614,The National University Hospital of Iceland,deCODE genetics,Daniel F Gudbjartsson et al
EPI_ISL_417615,The National University Hospital of Iceland,deCODE genetics,Daniel F Gudbjartsson et al
EPI_ISL_417616,The National University Hospital of Iceland,deCODE genetics,Daniel F Gudbjartsson et al
EPI_ISL_417617,The National University Hospital of Iceland,deCODE genetics,Daniel F Gudbjartsson et al
EPI_ISL_417618,deCODE genetics,deCODE genetics,Daniel F Gudbjartsson et al
EPI_ISL_417619,The National University Hospital of Iceland,deCODE genetics,Daniel F Gudbjartsson et al
EPI_ISL_417620,The National University Hospital of Iceland,deCODE genetics,Daniel F Gudbjartsson et al
EPI_ISL_417621,The National University Hospital of Iceland,deCODE genetics,Daniel F Gudbjartsson et al
EPI_ISL_417622,The National University Hospital of Iceland,deCODE genetics,Daniel F Gudbjartsson et al
EPI_ISL_417623,The National University Hospital of Iceland,deCODE genetics,Daniel F Gudbjartsson et al
EPI_ISL_417624,The National University Hospital of Iceland,deCODE genetics,Daniel F Gudbjartsson et al
EPI_ISL_417625,The National University Hospital of Iceland,deCODE genetics,Daniel F Gudbjartsson et al
EPI_ISL_417626,The National University Hospital of Iceland,deCODE genetics,Daniel F Gudbjartsson et al
EPI_ISL_417627,The National University Hospital of Iceland,deCODE genetics,Daniel F Gudbjartsson et al
EPI_ISL_417628,The National University Hospital of Iceland,deCODE genetics,Daniel F Gudbjartsson et al
EPI_ISL_417694,The National University Hospital of Iceland,deCODE genetics,Daniel F Gudbjartsson et al
EPI_ISL_417773,The National University Hospital of Iceland,deCODE genetics,Daniel F Gudbjartsson et al
EPI_ISL_417629,The National University Hospital of Iceland,deCODE genetics,Daniel F Gudbjartsson et al
EPI_ISL_417630,The National University Hospital of Iceland,deCODE genetics,Daniel F Gudbjartsson et al
EPI_ISL_417631,The National University Hospital of Iceland,deCODE genetics,Daniel F Gudbjartsson et al
EPI_ISL_417632,The National University Hospital of Iceland,deCODE genetics,Daniel F Gudbjartsson et al
EPI_ISL_417633,The National University Hospital of Iceland,deCODE genetics,Daniel F Gudbjartsson et al
EPI_ISL_417634,The National University Hospital of Iceland,deCODE genetics,Daniel F Gudbjartsson et al
EPI_ISL_417635,The National University Hospital of Iceland,deCODE genetics,Daniel F Gudbjartsson et al
EPI_ISL_417636,The National University Hospital of Iceland,deCODE genetics,Daniel F Gudbjartsson et al
EPI_ISL_417637,The National University Hospital of Iceland,deCODE genetics,Daniel F Gudbjartsson et al
EPI_ISL_417638,The National University Hospital of Iceland,deCODE genetics,Daniel F Gudbjartsson et al
EPI_ISL_417842,The National University Hospital of Iceland,deCODE genetics,Daniel F Gudbjartsson et al
EPI_ISL_417639,The National University Hospital of Iceland,deCODE genetics,Daniel F Gudbjartsson et al
EPI_ISL_417640,The National University Hospital of Iceland,deCODE genetics,Daniel F Gudbjartsson et al
EPI_ISL_417641,The National University Hospital of Iceland,deCODE genetics,Daniel F Gudbjartsson et al
EPI_ISL_417642,The National University Hospital of Iceland,deCODE genetics,Daniel F Gudbjartsson et al
EPI_ISL_417643,The National University Hospital of Iceland,deCODE genetics,Daniel F Gudbjartsson et al
EPI_ISL_417644,The National University Hospital of Iceland,deCODE genetics,Daniel F Gudbjartsson et al
EPI_ISL_417645,The National University Hospital of Iceland,deCODE genetics,Daniel F Gudbjartsson et al
EPI_ISL_417646,The National University Hospital of Iceland,deCODE genetics,Daniel F Gudbjartsson et al
EPI_ISL_417647,The National University Hospital of Iceland,deCODE genetics,Daniel F Gudbjartsson et al
EPI_ISL_417648,The National University Hospital of Iceland,deCODE genetics,Daniel F Gudbjartsson et al
EPI_ISL_417776,The National University Hospital of Iceland,deCODE genetics,Daniel F Gudbjartsson et al
EPI_ISL_417649,The National University Hospital of Iceland,deCODE genetics,Daniel F Gudbjartsson et al
EPI_ISL_417650,The National University Hospital of Iceland,deCODE genetics,Daniel F Gudbjartsson et al
EPI_ISL_417651,The National University Hospital of Iceland,deCODE genetics,Daniel F Gudbjartsson et al
EPI_ISL_417652,The National University Hospital of Iceland,deCODE genetics,Daniel F Gudbjartsson et al
EPI_ISL_417653,The National University Hospital of Iceland,deCODE genetics,Daniel F Gudbjartsson et al
EPI_ISL_417654,The National University Hospital of Iceland,deCODE genetics,Daniel F Gudbjartsson et al
EPI_ISL_417655,deCODE genetics,deCODE genetics,Daniel F Gudbjartsson et al
EPI_ISL_417656,deCODE genetics,deCODE genetics,Daniel F Gudbjartsson et al
EPI_ISL_417657,deCODE genetics,deCODE genetics,Daniel F Gudbjartsson et al
EPI_ISL_417658,deCODE genetics,deCODE genetics,Daniel F Gudbjartsson et al
EPI_ISL_417702,The National University Hospital of Iceland,deCODE genetics,Daniel F Gudbjartsson et al
EPI_ISL_417659,deCODE genetics,deCODE genetics,Daniel F Gudbjartsson et al
EPI_ISL_417660,deCODE genetics,deCODE genetics,Daniel F Gudbjartsson et al
EPI_ISL_417661,deCODE genetics,deCODE genetics,Daniel F Gudbjartsson et al
EPI_ISL_417662,deCODE genetics,deCODE genetics,Daniel F Gudbjartsson et al
EPI_ISL_417663,deCODE genetics,deCODE genetics,Daniel F Gudbjartsson et al
EPI_ISL_417664,deCODE genetics,deCODE genetics,Daniel F Gudbjartsson et al
EPI_ISL_417665,deCODE genetics,deCODE genetics,Daniel F Gudbjartsson et al
EPI_ISL_417666,deCODE genetics,deCODE genetics,Daniel F Gudbjartsson et al
EPI_ISL_417667,deCODE genetics,deCODE genetics,Daniel F Gudbjartsson et al
EPI_ISL_417668,deCODE genetics,deCODE genetics,Daniel F Gudbjartsson et al
EPI_ISL_417843,The National University Hospital of Iceland,deCODE genetics,Daniel F Gudbjartsson et al
EPI_ISL_417669,deCODE genetics,deCODE genetics,Daniel F Gudbjartsson et al
EPI_ISL_417670,deCODE genetics,deCODE genetics,Daniel F Gudbjartsson et al
EPI_ISL_417697,The National University Hospital of Iceland,deCODE genetics,Daniel F Gudbjartsson et al
EPI_ISL_424377,deCODE genetics,deCODE genetics,Daniel F Gudbjartsson et al
EPI_ISL_424378,deCODE genetics,deCODE genetics,Daniel F Gudbjartsson et al
EPI_ISL_424379,The National University Hospital of Iceland,deCODE genetics,Daniel F Gudbjartsson et al
EPI_ISL_424380,The National University Hospital of Iceland,deCODE genetics,Daniel F Gudbjartsson et al
EPI_ISL_424381,The National University Hospital of Iceland,deCODE genetics,Daniel F Gudbjartsson et al
EPI_ISL_424382,The National University Hospital of Iceland,deCODE genetics,Daniel F Gudbjartsson et al
EPI_ISL_424383,The National University Hospital of Iceland,deCODE genetics,Daniel F Gudbjartsson et al
EPI_ISL_417844,The National University Hospital of Iceland,deCODE genetics,Daniel F Gudbjartsson et al
EPI_ISL_424384,The National University Hospital of Iceland,deCODE genetics,Daniel F Gudbjartsson et al
EPI_ISL_424385,The National University Hospital of Iceland,deCODE genetics,Daniel F Gudbjartsson et al
EPI_ISL_424386,The National University Hospital of Iceland,deCODE genetics,Daniel F Gudbjartsson et al
EPI_ISL_424387,The National University Hospital of Iceland,deCODE genetics,Daniel F Gudbjartsson et al
EPI_ISL_424388,The National University Hospital of Iceland,deCODE genetics,Daniel F Gudbjartsson et al
EPI_ISL_424389,The National University Hospital of Iceland,deCODE genetics,Daniel F Gudbjartsson et al
EPI_ISL_424390,The National University Hospital of Iceland,deCODE genetics,Daniel F Gudbjartsson et al
EPI_ISL_424391,The National University Hospital of Iceland,deCODE genetics,Daniel F Gudbjartsson et al
EPI_ISL_424392,The National University Hospital of Iceland,deCODE genetics,Daniel F Gudbjartsson et al
EPI_ISL_424393,The National University Hospital of Iceland,deCODE genetics,Daniel F Gudbjartsson et al
EPI_ISL_417681,The National University Hospital of Iceland,deCODE genetics,Daniel F Gudbjartsson et al
EPI_ISL_424394,The National University Hospital of Iceland,deCODE genetics,Daniel F Gudbjartsson et al
EPI_ISL_424395,The National University Hospital of Iceland,deCODE genetics,Daniel F Gudbjartsson et al
EPI_ISL_424396,The National University Hospital of Iceland,deCODE genetics,Daniel F Gudbjartsson et al
EPI_ISL_424397,The National University Hospital of Iceland,deCODE genetics,Daniel F Gudbjartsson et al
EPI_ISL_424398,The National University Hospital of Iceland,deCODE genetics,Daniel F Gudbjartsson et al
EPI_ISL_424399,The National University Hospital of Iceland,deCODE genetics,Daniel F Gudbjartsson et al
EPI_ISL_424400,The National University Hospital of Iceland,deCODE genetics,Daniel F Gudbjartsson et al
EPI_ISL_424401,The National University Hospital of Iceland,deCODE genetics,Daniel F Gudbjartsson et al
EPI_ISL_424402,The National University Hospital of Iceland,deCODE genetics,Daniel F Gudbjartsson et al
EPI_ISL_424403,The National University Hospital of Iceland,deCODE genetics,Daniel F Gudbjartsson et al
EPI_ISL_417672,deCODE genetics,deCODE genetics,Daniel F Gudbjartsson et al
EPI_ISL_424404,The National University Hospital of Iceland,deCODE genetics,Daniel F Gudbjartsson et al
EPI_ISL_424405,The National University Hospital of Iceland,deCODE genetics,Daniel F Gudbjartsson et al
EPI_ISL_424406,The National University Hospital of Iceland,deCODE genetics,Daniel F Gudbjartsson et al
EPI_ISL_424407,The National University Hospital of Iceland,deCODE genetics,Daniel F Gudbjartsson et al
EPI_ISL_424409,The National University Hospital of Iceland,deCODE genetics,Daniel F Gudbjartsson et al
EPI_ISL_424410,The National University Hospital of Iceland,deCODE genetics,Daniel F Gudbjartsson et al
EPI_ISL_424411,The National University Hospital of Iceland,deCODE genetics,Daniel F Gudbjartsson et al
EPI_ISL_424412,The National University Hospital of Iceland,deCODE genetics,Daniel F Gudbjartsson et al
EPI_ISL_424413,The National University Hospital of Iceland,deCODE genetics,Daniel F Gudbjartsson et al
EPI_ISL_417677,The National University Hospital of Iceland,deCODE genetics,Daniel F Gudbjartsson et al
EPI_ISL_424414,The National University Hospital of Iceland,deCODE genetics,Daniel F Gudbjartsson et al
EPI_ISL_424415,The National University Hospital of Iceland,deCODE genetics,Daniel F Gudbjartsson et al
EPI_ISL_424416,The National University Hospital of Iceland,deCODE genetics,Daniel F Gudbjartsson et al
EPI_ISL_424417,The National University Hospital of Iceland,deCODE genetics,Daniel F Gudbjartsson et al
EPI_ISL_424418,The National University Hospital of Iceland,deCODE genetics,Daniel F Gudbjartsson et al
EPI_ISL_424419,The National University Hospital of Iceland,deCODE genetics,Daniel F Gudbjartsson et al
EPI_ISL_424420,The National University Hospital of Iceland,deCODE genetics,Daniel F Gudbjartsson et al
EPI_ISL_424421,The National University Hospital of Iceland,deCODE genetics,Daniel F Gudbjartsson et al
EPI_ISL_424422,The National University Hospital of Iceland,deCODE genetics,Daniel F Gudbjartsson et al
EPI_ISL_424423,The National University Hospital of Iceland,deCODE genetics,Daniel F Gudbjartsson et al
EPI_ISL_417845,The National University Hospital of Iceland,deCODE genetics,Daniel F Gudbjartsson et al
EPI_ISL_417846,The National University Hospital of Iceland,deCODE genetics,Daniel F Gudbjartsson et al
EPI_ISL_424424,The National University Hospital of Iceland,deCODE genetics,Daniel F Gudbjartsson et al
EPI_ISL_424425,The National University Hospital of Iceland,deCODE genetics,Daniel F Gudbjartsson et al
EPI_ISL_424426,The National University Hospital of Iceland,deCODE genetics,Daniel F Gudbjartsson et al
EPI_ISL_424427,The National University Hospital of Iceland,deCODE genetics,Daniel F Gudbjartsson et al
EPI_ISL_424428,The National University Hospital of Iceland,deCODE genetics,Daniel F Gudbjartsson et al
EPI_ISL_424429,The National University Hospital of Iceland,deCODE genetics,Daniel F Gudbjartsson et al
EPI_ISL_424430,The National University Hospital of Iceland,deCODE genetics,Daniel F Gudbjartsson et al
EPI_ISL_424431,The National University Hospital of Iceland,deCODE genetics,Daniel F Gudbjartsson et al
EPI_ISL_424432,The National University Hospital of Iceland,deCODE genetics,Daniel F Gudbjartsson et al
EPI_ISL_424433,The National University Hospital of Iceland,deCODE genetics,Daniel F Gudbjartsson et al
EPI_ISL_424434,The National University Hospital of Iceland,deCODE genetics,Daniel F Gudbjartsson et al
EPI_ISL_424435,The National University Hospital of Iceland,deCODE genetics,Daniel F Gudbjartsson et al
EPI_ISL_424436,The National University Hospital of Iceland,deCODE genetics,Daniel F Gudbjartsson et al
EPI_ISL_424437,The National University Hospital of Iceland,deCODE genetics,Daniel F Gudbjartsson et al
EPI_ISL_424438,The National University Hospital of Iceland,deCODE genetics,Daniel F Gudbjartsson et al
EPI_ISL_424439,The National University Hospital of Iceland,deCODE genetics,Daniel F Gudbjartsson et al
EPI_ISL_424440,The National University Hospital of Iceland,deCODE genetics,Daniel F Gudbjartsson et al
EPI_ISL_424441,The National University Hospital of Iceland,deCODE genetics,Daniel F Gudbjartsson et al
EPI_ISL_424442,The National University Hospital of Iceland,deCODE genetics,Daniel F Gudbjartsson et al
EPI_ISL_424443,The National University Hospital of Iceland,deCODE genetics,Daniel F Gudbjartsson et al
EPI_ISL_424444,The National University Hospital of Iceland,deCODE genetics,Daniel F Gudbjartsson et al
EPI_ISL_424445,The National University Hospital of Iceland,deCODE genetics,Daniel F Gudbjartsson et al
EPI_ISL_424446,The National University Hospital of Iceland,deCODE genetics,Daniel F Gudbjartsson et al
EPI_ISL_424447,The National University Hospital of Iceland,deCODE genetics,Daniel F Gudbjartsson et al
EPI_ISL_424448,The National University Hospital of Iceland,deCODE genetics,Daniel F Gudbjartsson et al
EPI_ISL_424449,The National University Hospital of Iceland,deCODE genetics,Daniel F Gudbjartsson et al
EPI_ISL_424450,The National University Hospital of Iceland,deCODE genetics,Daniel F Gudbjartsson et al
EPI_ISL_424451,The National University Hospital of Iceland,deCODE genetics,Daniel F Gudbjartsson et al
EPI_ISL_424452,The National University Hospital of Iceland,deCODE genetics,Daniel F Gudbjartsson et al
EPI_ISL_424453,The National University Hospital of Iceland,deCODE genetics,Daniel F Gudbjartsson et al
EPI_ISL_424454,The National University Hospital of Iceland,deCODE genetics,Daniel F Gudbjartsson et al
EPI_ISL_424455,The National University Hospital of Iceland,deCODE genetics,Daniel F Gudbjartsson et al
EPI_ISL_424456,The National University Hospital of Iceland,deCODE genetics,Daniel F Gudbjartsson et al
EPI_ISL_424457,The National University Hospital of Iceland,deCODE genetics,Daniel F Gudbjartsson et al
EPI_ISL_424458,The National University Hospital of Iceland,deCODE genetics,Daniel F Gudbjartsson et al
EPI_ISL_424459,The National University Hospital of Iceland,deCODE genetics,Daniel F Gudbjartsson et al
EPI_ISL_424460,The National University Hospital of Iceland,deCODE genetics,Daniel F Gudbjartsson et al
EPI_ISL_424461,The National University Hospital of Iceland,deCODE genetics,Daniel F Gudbjartsson et al
EPI_ISL_424462,The National University Hospital of Iceland,deCODE genetics,Daniel F Gudbjartsson et al
EPI_ISL_424463,The National University Hospital of Iceland,deCODE genetics,Daniel F Gudbjartsson et al
EPI_ISL_417848,The National University Hospital of Iceland,deCODE genetics,Daniel F Gudbjartsson et al
EPI_ISL_424464,The National University Hospital of Iceland,deCODE genetics,Daniel F Gudbjartsson et al
EPI_ISL_424465,The National University Hospital of Iceland,deCODE genetics,Daniel F Gudbjartsson et al
EPI_ISL_424466,The National University Hospital of Iceland,deCODE genetics,Daniel F Gudbjartsson et al
EPI_ISL_424467,The National University Hospital of Iceland,deCODE genetics,Daniel F Gudbjartsson et al
EPI_ISL_424468,The National University Hospital of Iceland,deCODE genetics,Daniel F Gudbjartsson et al
EPI_ISL_424469,The National University Hospital of Iceland,deCODE genetics,Daniel F Gudbjartsson et al
EPI_ISL_424470,The National University Hospital of Iceland,deCODE genetics,Daniel F Gudbjartsson et al
EPI_ISL_424471,The National University Hospital of Iceland,deCODE genetics,Daniel F Gudbjartsson et al
EPI_ISL_424472,The National University Hospital of Iceland,deCODE genetics,Daniel F Gudbjartsson et al
EPI_ISL_424473,The National University Hospital of Iceland,deCODE genetics,Daniel F Gudbjartsson et al
EPI_ISL_417715,The National University Hospital of Iceland,deCODE genetics,Daniel F Gudbjartsson et al
EPI_ISL_424474,The National University Hospital of Iceland,deCODE genetics,Daniel F Gudbjartsson et al
EPI_ISL_424475,The National University Hospital of Iceland,deCODE genetics,Daniel F Gudbjartsson et al
EPI_ISL_424476,The National University Hospital of Iceland,deCODE genetics,Daniel F Gudbjartsson et al
EPI_ISL_424477,The National University Hospital of Iceland,deCODE genetics,Daniel F Gudbjartsson et al
EPI_ISL_424478,The National University Hospital of Iceland,deCODE genetics,Daniel F Gudbjartsson et al
EPI_ISL_424479,The National University Hospital of Iceland,deCODE genetics,Daniel F Gudbjartsson et al
EPI_ISL_424480,The National University Hospital of Iceland,deCODE genetics,Daniel F Gudbjartsson et al
EPI_ISL_424482,The National University Hospital of Iceland,deCODE genetics,Daniel F Gudbjartsson et al
EPI_ISL_417751,The National University Hospital of Iceland,deCODE genetics,Daniel F Gudbjartsson et al
EPI_ISL_424483,The National University Hospital of Iceland,deCODE genetics,Daniel F Gudbjartsson et al
EPI_ISL_424484,The National University Hospital of Iceland,deCODE genetics,Daniel F Gudbjartsson et al
EPI_ISL_424485,The National University Hospital of Iceland,deCODE genetics,Daniel F Gudbjartsson et al
EPI_ISL_424486,The National University Hospital of Iceland,deCODE genetics,Daniel F Gudbjartsson et al
EPI_ISL_424487,The National University Hospital of Iceland,deCODE genetics,Daniel F Gudbjartsson et al
EPI_ISL_424488,The National University Hospital of Iceland,deCODE genetics,Daniel F Gudbjartsson et al
EPI_ISL_424489,The National University Hospital of Iceland,deCODE genetics,Daniel F Gudbjartsson et al
EPI_ISL_424490,The National University Hospital of Iceland,deCODE genetics,Daniel F Gudbjartsson et al
EPI_ISL_424491,The National University Hospital of Iceland,deCODE genetics,Daniel F Gudbjartsson et al
EPI_ISL_424492,The National University Hospital of Iceland,deCODE genetics,Daniel F Gudbjartsson et al
EPI_ISL_417683,The National University Hospital of Iceland,deCODE genetics,Daniel F Gudbjartsson et al
EPI_ISL_424493,The National University Hospital of Iceland,deCODE genetics,Daniel F Gudbjartsson et al
EPI_ISL_424494,The National University Hospital of Iceland,deCODE genetics,Daniel F Gudbjartsson et al
EPI_ISL_424495,The National University Hospital of Iceland,deCODE genetics,Daniel F Gudbjartsson et al
EPI_ISL_424496,The National University Hospital of Iceland,deCODE genetics,Daniel F Gudbjartsson et al
EPI_ISL_424497,The National University Hospital of Iceland,deCODE genetics,Daniel F Gudbjartsson et al
EPI_ISL_424498,The National University Hospital of Iceland,deCODE genetics,Daniel F Gudbjartsson et al
EPI_ISL_424499,The National University Hospital of Iceland,deCODE genetics,Daniel F Gudbjartsson et al
EPI_ISL_424500,The National University Hospital of Iceland,deCODE genetics,Daniel F Gudbjartsson et al
EPI_ISL_424501,The National University Hospital of Iceland,deCODE genetics,Daniel F Gudbjartsson et al
EPI_ISL_424502,The National University Hospital of Iceland,deCODE genetics,Daniel F Gudbjartsson et al
EPI_ISL_417707,The National University Hospital of Iceland,deCODE genetics,Daniel F Gudbjartsson et al
EPI_ISL_424503,The National University Hospital of Iceland,deCODE genetics,Daniel F Gudbjartsson et al
EPI_ISL_424505,The National University Hospital of Iceland,deCODE genetics,Daniel F Gudbjartsson et al
EPI_ISL_424506,The National University Hospital of Iceland,deCODE genetics,Daniel F Gudbjartsson et al
EPI_ISL_424507,The National University Hospital of Iceland,deCODE genetics,Daniel F Gudbjartsson et al
EPI_ISL_424508,The National University Hospital of Iceland,deCODE genetics,Daniel F Gudbjartsson et al
EPI_ISL_424509,The National University Hospital of Iceland,deCODE genetics,Daniel F Gudbjartsson et al
EPI_ISL_424510,The National University Hospital of Iceland,deCODE genetics,Daniel F Gudbjartsson et al
EPI_ISL_424511,The National University Hospital of Iceland,deCODE genetics,Daniel F Gudbjartsson et al
EPI_ISL_417718,The National University Hospital of Iceland,deCODE genetics,Daniel F Gudbjartsson et al
EPI_ISL_424512,The National University Hospital of Iceland,deCODE genetics,Daniel F Gudbjartsson et al
EPI_ISL_424513,The National University Hospital of Iceland,deCODE genetics,Daniel F Gudbjartsson et al
EPI_ISL_424514,The National University Hospital of Iceland,deCODE genetics,Daniel F Gudbjartsson et al
EPI_ISL_424515,The National University Hospital of Iceland,deCODE genetics,Daniel F Gudbjartsson et al
EPI_ISL_424516,The National University Hospital of Iceland,deCODE genetics,Daniel F Gudbjartsson et al
EPI_ISL_424517,The National University Hospital of Iceland,deCODE genetics,Daniel F Gudbjartsson et al
EPI_ISL_424518,The National University Hospital of Iceland,deCODE genetics,Daniel F Gudbjartsson et al
EPI_ISL_424519,The National University Hospital of Iceland,deCODE genetics,Daniel F Gudbjartsson et al
EPI_ISL_424520,The National University Hospital of Iceland,deCODE genetics,Daniel F Gudbjartsson et al
EPI_ISL_424521,The National University Hospital of Iceland,deCODE genetics,Daniel F Gudbjartsson et al
EPI_ISL_417739,The National University Hospital of Iceland,deCODE genetics,Daniel F Gudbjartsson et al
EPI_ISL_417769,The National University Hospital of Iceland,deCODE genetics,Daniel F Gudbjartsson et al
EPI_ISL_424522,The National University Hospital of Iceland,deCODE genetics,Daniel F Gudbjartsson et al
EPI_ISL_424523,The National University Hospital of Iceland,deCODE genetics,Daniel F Gudbjartsson et al
EPI_ISL_424524,The National University Hospital of Iceland,deCODE genetics,Daniel F Gudbjartsson et al
EPI_ISL_424525,The National University Hospital of Iceland,deCODE genetics,Daniel F Gudbjartsson et al
EPI_ISL_424526,The National University Hospital of Iceland,deCODE genetics,Daniel F Gudbjartsson et al
EPI_ISL_424527,The National University Hospital of Iceland,deCODE genetics,Daniel F Gudbjartsson et al
EPI_ISL_424528,The National University Hospital of Iceland,deCODE genetics,Daniel F Gudbjartsson et al
EPI_ISL_424529,The National University Hospital of Iceland,deCODE genetics,Daniel F Gudbjartsson et al
EPI_ISL_424530,The National University Hospital of Iceland,deCODE genetics,Daniel F Gudbjartsson et al
EPI_ISL_424531,The National University Hospital of Iceland,deCODE genetics,Daniel F Gudbjartsson et al
EPI_ISL_417849,The National University Hospital of Iceland,deCODE genetics,Daniel F Gudbjartsson et al
EPI_ISL_424532,The National University Hospital of Iceland,deCODE genetics,Daniel F Gudbjartsson et al
EPI_ISL_424533,deCODE genetics,deCODE genetics,Daniel F Gudbjartsson et al
EPI_ISL_424535,deCODE genetics,deCODE genetics,Daniel F Gudbjartsson et al
EPI_ISL_424536,deCODE genetics,deCODE genetics,Daniel F Gudbjartsson et al
EPI_ISL_424538,deCODE genetics,deCODE genetics,Daniel F Gudbjartsson et al
EPI_ISL_424539,deCODE genetics,deCODE genetics,Daniel F Gudbjartsson et al
EPI_ISL_417850,The National University Hospital of Iceland,deCODE genetics,Daniel F Gudbjartsson et al
EPI_ISL_424543,deCODE genetics,deCODE genetics,Daniel F Gudbjartsson et al
EPI_ISL_424545,deCODE genetics,deCODE genetics,Daniel F Gudbjartsson et al
EPI_ISL_424546,deCODE genetics,deCODE genetics,Daniel F Gudbjartsson et al
EPI_ISL_417851,The National University Hospital of Iceland,deCODE genetics,Daniel F Gudbjartsson et al
EPI_ISL_424551,deCODE genetics,deCODE genetics,Daniel F Gudbjartsson et al
EPI_ISL_424552,The National University Hospital of Iceland,deCODE genetics,Daniel F Gudbjartsson et al
EPI_ISL_424555,The National University Hospital of Iceland,deCODE genetics,Daniel F Gudbjartsson et al
EPI_ISL_424556,The National University Hospital of Iceland,deCODE genetics,Daniel F Gudbjartsson et al
EPI_ISL_424557,The National University Hospital of Iceland,deCODE genetics,Daniel F Gudbjartsson et al
EPI_ISL_424558,The National University Hospital of Iceland,deCODE genetics,Daniel F Gudbjartsson et al
EPI_ISL_424559,The National University Hospital of Iceland,deCODE genetics,Daniel F Gudbjartsson et al
EPI_ISL_417684,The National University Hospital of Iceland,deCODE genetics,Daniel F Gudbjartsson et al
EPI_ISL_424560,deCODE genetics,deCODE genetics,Daniel F Gudbjartsson et al
EPI_ISL_424561,deCODE genetics,deCODE genetics,Daniel F Gudbjartsson et al
EPI_ISL_424562,deCODE genetics,deCODE genetics,Daniel F Gudbjartsson et al
EPI_ISL_424563,The National University Hospital of Iceland,deCODE genetics,Daniel F Gudbjartsson et al
EPI_ISL_424564,The National University Hospital of Iceland,deCODE genetics,Daniel F Gudbjartsson et al
EPI_ISL_424567,deCODE genetics,deCODE genetics,Daniel F Gudbjartsson et al
EPI_ISL_424568,deCODE genetics,deCODE genetics,Daniel F Gudbjartsson et al
EPI_ISL_417687,The National University Hospital of Iceland,deCODE genetics,Daniel F Gudbjartsson et al
EPI_ISL_424570,deCODE genetics,deCODE genetics,Daniel F Gudbjartsson et al
EPI_ISL_424571,The National University Hospital of Iceland,deCODE genetics,Daniel F Gudbjartsson et al
EPI_ISL_424572,The National University Hospital of Iceland,deCODE genetics,Daniel F Gudbjartsson et al
EPI_ISL_424573,The National University Hospital of Iceland,deCODE genetics,Daniel F Gudbjartsson et al
EPI_ISL_424574,The National University Hospital of Iceland,deCODE genetics,Daniel F Gudbjartsson et al
EPI_ISL_424575,The National University Hospital of Iceland,deCODE genetics,Daniel F Gudbjartsson et al
EPI_ISL_424576,The National University Hospital of Iceland,deCODE genetics,Daniel F Gudbjartsson et al
EPI_ISL_424577,The National University Hospital of Iceland,deCODE genetics,Daniel F Gudbjartsson et al
EPI_ISL_424578,The National University Hospital of Iceland,deCODE genetics,Daniel F Gudbjartsson et al
EPI_ISL_424579,The National University Hospital of Iceland,deCODE genetics,Daniel F Gudbjartsson et al
EPI_ISL_417852,The National University Hospital of Iceland,deCODE genetics,Daniel F Gudbjartsson et al
EPI_ISL_424580,The National University Hospital of Iceland,deCODE genetics,Daniel F Gudbjartsson et al
EPI_ISL_424581,The National University Hospital of Iceland,deCODE genetics,Daniel F Gudbjartsson et al
EPI_ISL_424582,The National University Hospital of Iceland,deCODE genetics,Daniel F Gudbjartsson et al
EPI_ISL_424584,The National University Hospital of Iceland,deCODE genetics,Daniel F Gudbjartsson et al
EPI_ISL_424585,The National University Hospital of Iceland,deCODE genetics,Daniel F Gudbjartsson et al
EPI_ISL_424586,The National University Hospital of Iceland,deCODE genetics,Daniel F Gudbjartsson et al
EPI_ISL_424588,The National University Hospital of Iceland,deCODE genetics,Daniel F Gudbjartsson et al
EPI_ISL_424589,The National University Hospital of Iceland,deCODE genetics,Daniel F Gudbjartsson et al
EPI_ISL_417692,The National University Hospital of Iceland,deCODE genetics,Daniel F Gudbjartsson et al
EPI_ISL_424590,The National University Hospital of Iceland,deCODE genetics,Daniel F Gudbjartsson et al
EPI_ISL_424591,The National University Hospital of Iceland,deCODE genetics,Daniel F Gudbjartsson et al
EPI_ISL_424592,The National University Hospital of Iceland,deCODE genetics,Daniel F Gudbjartsson et al
EPI_ISL_424593,The National University Hospital of Iceland,deCODE genetics,Daniel F Gudbjartsson et al
EPI_ISL_424595,The National University Hospital of Iceland,deCODE genetics,Daniel F Gudbjartsson et al
EPI_ISL_424596,The National University Hospital of Iceland,deCODE genetics,Daniel F Gudbjartsson et al
EPI_ISL_424597,The National University Hospital of Iceland,deCODE genetics,Daniel F Gudbjartsson et al
EPI_ISL_424598,The National University Hospital of Iceland,deCODE genetics,Daniel F Gudbjartsson et al
EPI_ISL_424599,The National University Hospital of Iceland,deCODE genetics,Daniel F Gudbjartsson et al
EPI_ISL_424600,The National University Hospital of Iceland,deCODE genetics,Daniel F Gudbjartsson et al
EPI_ISL_424601,The National University Hospital of Iceland,deCODE genetics,Daniel F Gudbjartsson et al
EPI_ISL_424602,The National University Hospital of Iceland,deCODE genetics,Daniel F Gudbjartsson et al
EPI_ISL_424603,The National University Hospital of Iceland,deCODE genetics,Daniel F Gudbjartsson et al
EPI_ISL_424604,The National University Hospital of Iceland,deCODE genetics,Daniel F Gudbjartsson et al
EPI_ISL_424605,The National University Hospital of Iceland,deCODE genetics,Daniel F Gudbjartsson et al
EPI_ISL_424606,The National University Hospital of Iceland,deCODE genetics,Daniel F Gudbjartsson et al
EPI_ISL_424608,deCODE genetics,deCODE genetics,Daniel F Gudbjartsson et al
EPI_ISL_424609,deCODE genetics,deCODE genetics,Daniel F Gudbjartsson et al
EPI_ISL_417853,The National University Hospital of Iceland,deCODE genetics,Daniel F Gudbjartsson et al
EPI_ISL_424610,The National University Hospital of Iceland,deCODE genetics,Daniel F Gudbjartsson et al
EPI_ISL_424612,The National University Hospital of Iceland,deCODE genetics,Daniel F Gudbjartsson et al
EPI_ISL_424613,The National University Hospital of Iceland,deCODE genetics,Daniel F Gudbjartsson et al
EPI_ISL_424614,The National University Hospital of Iceland,deCODE genetics,Daniel F Gudbjartsson et al
EPI_ISL_424615,The National University Hospital of Iceland,deCODE genetics,Daniel F Gudbjartsson et al
EPI_ISL_424616,The National University Hospital of Iceland,deCODE genetics,Daniel F Gudbjartsson et al
EPI_ISL_424617,The National University Hospital of Iceland,deCODE genetics,Daniel F Gudbjartsson et al
EPI_ISL_424619,The National University Hospital of Iceland,deCODE genetics,Daniel F Gudbjartsson et al
EPI_ISL_417854,The National University Hospital of Iceland,deCODE genetics,Daniel F Gudbjartsson et al
EPI_ISL_417760,The National University Hospital of Iceland,deCODE genetics,Daniel F Gudbjartsson et al
EPI_ISL_424620,The National University Hospital of Iceland,deCODE genetics,Daniel F Gudbjartsson et al
EPI_ISL_424621,The National University Hospital of Iceland,deCODE genetics,Daniel F Gudbjartsson et al
EPI_ISL_424622,The National University Hospital of Iceland,deCODE genetics,Daniel F Gudbjartsson et al
EPI_ISL_424624,The National University Hospital of Iceland,deCODE genetics,Daniel F Gudbjartsson et al
EPI_ISL_417731,The National University Hospital of Iceland,deCODE genetics,Daniel F Gudbjartsson et al
EPI_ISL_417757,The National University Hospital of Iceland,deCODE genetics,Daniel F Gudbjartsson et al
EPI_ISL_417855,The National University Hospital of Iceland,deCODE genetics,Daniel F Gudbjartsson et al
EPI_ISL_417856,The National University Hospital of Iceland,deCODE genetics,Daniel F Gudbjartsson et al
EPI_ISL_417705,The National University Hospital of Iceland,deCODE genetics,Daniel F Gudbjartsson et al
EPI_ISL_417857,The National University Hospital of Iceland,deCODE genetics,Daniel F Gudbjartsson et al
EPI_ISL_417723,The National University Hospital of Iceland,deCODE genetics,Daniel F Gudbjartsson et al
EPI_ISL_417749,The National University Hospital of Iceland,deCODE genetics,Daniel F Gudbjartsson et al
EPI_ISL_417740,The National University Hospital of Iceland,deCODE genetics,Daniel F Gudbjartsson et al
EPI_ISL_417728,The National University Hospital of Iceland,deCODE genetics,Daniel F Gudbjartsson et al
EPI_ISL_417860,The National University Hospital of Iceland,deCODE genetics,Daniel F Gudbjartsson et al
EPI_ISL_417861,The National University Hospital of Iceland,deCODE genetics,Daniel F Gudbjartsson et al
EPI_ISL_417701,The National University Hospital of Iceland,deCODE genetics,Daniel F Gudbjartsson et al
EPI_ISL_417726,The National University Hospital of Iceland,deCODE genetics,Daniel F Gudbjartsson et al
EPI_ISL_417674,The National University Hospital of Iceland,deCODE genetics,Daniel F Gudbjartsson et al
EPI_ISL_417862,The National University Hospital of Iceland,deCODE genetics,Daniel F Gudbjartsson et al
EPI_ISL_417863,The National University Hospital of Iceland,deCODE genetics,Daniel F Gudbjartsson et al
EPI_ISL_417679,The National University Hospital of Iceland,deCODE genetics,Daniel F Gudbjartsson et al
EPI_ISL_417864,The National University Hospital of Iceland,deCODE genetics,Daniel F Gudbjartsson et al
EPI_ISL_417865,The National University Hospital of Iceland,deCODE genetics,Daniel F Gudbjartsson et al
EPI_ISL_417866,The National University Hospital of Iceland,deCODE genetics,Daniel F Gudbjartsson et al
EPI_ISL_417867,The National University Hospital of Iceland,deCODE genetics,Daniel F Gudbjartsson et al
EPI_ISL_417868,The National University Hospital of Iceland,deCODE genetics,Daniel F Gudbjartsson et al
EPI_ISL_417761,The National University Hospital of Iceland,deCODE genetics,Daniel F Gudbjartsson et al
EPI_ISL_417870,The National University Hospital of Iceland,deCODE genetics,Daniel F Gudbjartsson et al
EPI_ISL_417729,The National University Hospital of Iceland,deCODE genetics,Daniel F Gudbjartsson et al
EPI_ISL_417675,The National University Hospital of Iceland,deCODE genetics,Daniel F Gudbjartsson et al
EPI_ISL_417738,The National University Hospital of Iceland,deCODE genetics,Daniel F Gudbjartsson et al
EPI_ISL_417871,The National University Hospital of Iceland,deCODE genetics,Daniel F Gudbjartsson et al
EPI_ISL_417872,The National University Hospital of Iceland,deCODE genetics,Daniel F Gudbjartsson et al
EPI_ISL_417873,The National University Hospital of Iceland,deCODE genetics,Daniel F Gudbjartsson et al
EPI_ISL_417704,The National University Hospital of Iceland,deCODE genetics,Daniel F Gudbjartsson et al
EPI_ISL_417730,The National University Hospital of Iceland,deCODE genetics,Daniel F Gudbjartsson et al
EPI_ISL_417732,The National University Hospital of Iceland,deCODE genetics,Daniel F Gudbjartsson et al
EPI_ISL_417874,The National University Hospital of Iceland,deCODE genetics,Daniel F Gudbjartsson et al
EPI_ISL_417875,The National University Hospital of Iceland,deCODE genetics,Daniel F Gudbjartsson et al
EPI_ISL_417876,The National University Hospital of Iceland,deCODE genetics,Daniel F Gudbjartsson et al
EPI_ISL_417676,deCODE genetics,deCODE genetics,Daniel F Gudbjartsson et al
EPI_ISL_417768,The National University Hospital of Iceland,deCODE genetics,Daniel F Gudbjartsson et al
EPI_ISL_417481,deCODE genetics,deCODE genetics,Daniel F Gudbjartsson et al
EPI_ISL_424349,"Human Genetic Research Center, Kawsar Biotech Company","Human Genetic Research Center, Kawsar Biotech Company",Zeinali et al
EPI_ISL_437512,"Human Genetic Research Center, Kawsar Biotech Company","Human Genetic Research Center, Kawsar Biotech Company",Khosravi et al
EPI_ISL_442044,Kawsar Human Genetic Research Center,Kawsar Human Genetic Research Center,Mohammad Ali Khosravi et al
EPI_ISL_445088,"Human Genetic Research Center, Kawsar Biotech Company","Human Genetic Research Center, Kawsar Biotech Company",Abbasalipour Bashash et al
EPI_ISL_447469,"Clinical Microbiology Laboratory, Sheba Medical Center",Stern Lab,Stern Lab et al
EPI_ISL_447468,"Clinical Microbiology Laboratory, Sheba Medical Center",Stern Lab,Stern Lab et al
EPI_ISL_447467,"Clinical Microbiology Laboratory, Sheba Medical Center",Stern Lab,Stern Lab et al
EPI_ISL_447466,"Clinical Microbiology Laboratory, Sheba Medical Center",Stern Lab,Stern Lab et al
EPI_ISL_447465,"Clinical Microbiology Laboratory, Sheba Medical Center",Stern Lab,Stern Lab et al
EPI_ISL_447464,"Clinical Microbiology Laboratory, Sheba Medical Center",Stern Lab,Stern Lab et al
EPI_ISL_447463,"Clinical Microbiology Laboratory, Sheba Medical Center",Stern Lab,Stern Lab et al
EPI_ISL_447462,"Clinical Microbiology Laboratory, Sheba Medical Center",Stern Lab,Stern Lab et al
EPI_ISL_447461,"Clinical Microbiology Laboratory, Sheba Medical Center",Stern Lab,Stern Lab et al
EPI_ISL_447460,"Clinical Microbiology Laboratory, Sheba Medical Center",Stern Lab,Stern Lab et al
EPI_ISL_447459,"Clinical Microbiology Laboratory, Sheba Medical Center",Stern Lab,Stern Lab et al
EPI_ISL_447458,"Clinical Microbiology Laboratory, Sheba Medical Center",Stern Lab,Stern Lab et al
EPI_ISL_447457,"Clinical Microbiology Laboratory, Sheba Medical Center",Stern Lab,Stern Lab et al
EPI_ISL_447456,"Clinical Microbiology Laboratory, Sheba Medical Center",Stern Lab,Stern Lab et al
EPI_ISL_447455,"Clinical Microbiology Laboratory, Sheba Medical Center",Stern Lab,Stern Lab et al
EPI_ISL_447454,"Clinical Microbiology Laboratory, Sheba Medical Center",Stern Lab,Stern Lab et al
EPI_ISL_447453,"Clinical Microbiology Laboratory, Sheba Medical Center",Stern Lab,Stern Lab et al
EPI_ISL_447452,"Clinical Microbiology Laboratory, Sheba Medical Center",Stern Lab,Stern Lab et al
EPI_ISL_447451,"Clinical Microbiology Laboratory, Sheba Medical Center",Stern Lab,Stern Lab et al
EPI_ISL_447450,"Clinical Microbiology Laboratory, Sheba Medical Center",Stern Lab,Stern Lab et al
EPI_ISL_447449,"Clinical Microbiology Laboratory, Sheba Medical Center",Stern Lab,Stern Lab et al
EPI_ISL_447448,"Clinical Microbiology Laboratory, Sheba Medical Center",Stern Lab,Stern Lab et al
EPI_ISL_447447,"Clinical Microbiology Laboratory, Sheba Medical Center",Stern Lab,Stern Lab et al
EPI_ISL_447446,"Clinical Microbiology Laboratory, Sheba Medical Center",Stern Lab,Stern Lab et al
EPI_ISL_447445,"Clinical Microbiology Laboratory, Sheba Medical Center",Stern Lab,Stern Lab et al
EPI_ISL_447444,"Clinical Microbiology Laboratory, Sheba Medical Center",Stern Lab,Stern Lab et al
EPI_ISL_447443,"Clinical Microbiology Laboratory, Sheba Medical Center",Stern Lab,Stern Lab et al
EPI_ISL_447442,"Clinical Microbiology Laboratory, Sheba Medical Center",Stern Lab,Stern Lab et al
EPI_ISL_447441,"Clinical Microbiology Laboratory, Sheba Medical Center",Stern Lab,Stern Lab et al
EPI_ISL_447440,"Clinical Microbiology Laboratory, Sheba Medical Center",Stern Lab,Stern Lab et al
EPI_ISL_447439,"Clinical Microbiology Laboratory, Sheba Medical Center",Stern Lab,Stern Lab et al
EPI_ISL_447438,"Clinical Microbiology Laboratory, Sheba Medical Center",Stern Lab,Stern Lab et al
EPI_ISL_447436,"Clinical Microbiology Laboratory, Sheba Medical Center",Stern Lab,Stern Lab et al
EPI_ISL_447435,"Clinical Microbiology Laboratory, Sheba Medical Center",Stern Lab,Stern Lab et al
EPI_ISL_447434,"Clinical Microbiology Laboratory, Sheba Medical Center",Stern Lab,Stern Lab et al
EPI_ISL_447433,"Clinical Microbiology Laboratory, Sheba Medical Center",Stern Lab,Stern Lab et al
EPI_ISL_447432,"Clinical Microbiology Laboratory, Sheba Medical Center",Stern Lab,Stern Lab et al
EPI_ISL_447431,"Clinical Microbiology Laboratory, Sheba Medical Center",Stern Lab,Stern Lab et al
EPI_ISL_447430,"Clinical Microbiology Laboratory, Sheba Medical Center",Stern Lab,Stern Lab et al
EPI_ISL_447429,"Clinical Microbiology Laboratory, Sheba Medical Center",Stern Lab,Stern Lab et al
EPI_ISL_447428,"Clinical Microbiology Laboratory, Sheba Medical Center",Stern Lab,Stern Lab et al
EPI_ISL_447427,"Clinical Microbiology Laboratory, Sheba Medical Center",Stern Lab,Stern Lab et al
EPI_ISL_447426,"Clinical Microbiology Laboratory, Sheba Medical Center",Stern Lab,Stern Lab et al
EPI_ISL_447425,"Clinical Microbiology Laboratory, Sheba Medical Center",Stern Lab,Stern Lab et al
EPI_ISL_447424,"Clinical Microbiology Laboratory, Sheba Medical Center",Stern Lab,Stern Lab et al
EPI_ISL_447423,"Clinical Microbiology Laboratory, Sheba Medical Center",Stern Lab,Stern Lab et al
EPI_ISL_447422,"Clinical Microbiology Laboratory, Sheba Medical Center",Stern Lab,Stern Lab et al
EPI_ISL_447421,"Clinical Microbiology Laboratory, Sheba Medical Center",Stern Lab,Stern Lab et al
EPI_ISL_447420,"Clinical Microbiology Laboratory, Sheba Medical Center",Stern Lab,Stern Lab et al
EPI_ISL_447419,"Clinical Microbiology Laboratory, Sheba Medical Center",Stern Lab,Stern Lab et al
EPI_ISL_447418,"Clinical Microbiology Laboratory, The Baruch Padeh Medical Center, Poriya",Stern Lab,Stern Lab et al
EPI_ISL_447417,"Clinical Microbiology Laboratory, The Baruch Padeh Medical Center, Poriya",Stern Lab,Stern Lab et al
EPI_ISL_447416,"Clinical Virology Unit, Hadassah Hebrew University Medical Center",Stern Lab,Stern Lab et al
EPI_ISL_447415,"Clinical Virology Unit, Hadassah Hebrew University Medical Center",Stern Lab,Stern Lab et al
EPI_ISL_447414,"Clinical Virology Unit, Hadassah Hebrew University Medical Center",Stern Lab,Stern Lab et al
EPI_ISL_447413,"Clinical Virology Unit, Hadassah Hebrew University Medical Center",Stern Lab,Stern Lab et al
EPI_ISL_447412,"Clinical Virology Unit, Hadassah Hebrew University Medical Center",Stern Lab,Stern Lab et al
EPI_ISL_447411,"Clinical Virology Unit, Hadassah Hebrew University Medical Center",Stern Lab,Stern Lab et al
EPI_ISL_447410,"Clinical Virology Unit, Hadassah Hebrew University Medical Center",Stern Lab,Stern Lab et al
EPI_ISL_447409,"Clinical Virology Unit, Hadassah Hebrew University Medical Center",Stern Lab,Stern Lab et al
EPI_ISL_447408,"Clinical Virology Unit, Hadassah Hebrew University Medical Center",Stern Lab,Stern Lab et al
EPI_ISL_447407,"Clinical Virology Unit, Hadassah Hebrew University Medical Center",Stern Lab,Stern Lab et al
EPI_ISL_447406,"Clinical Microbiology Laboratory, The Baruch Padeh Medical Center, Poriya",Stern Lab,Stern Lab et al
EPI_ISL_447405,"Clinical Microbiology Laboratory, The Baruch Padeh Medical Center, Poriya",Stern Lab,Stern Lab et al
EPI_ISL_447404,"Clinical Microbiology Laboratory, The Baruch Padeh Medical Center, Poriya",Stern Lab,Stern Lab et al
EPI_ISL_447403,"Clinical Microbiology Laboratory, The Baruch Padeh Medical Center, Poriya",Stern Lab,Stern Lab et al
EPI_ISL_447402,"Clinical Microbiology Laboratory, The Baruch Padeh Medical Center, Poriya",Stern Lab,Stern Lab et al
EPI_ISL_447401,"Clinical Microbiology Laboratory, The Baruch Padeh Medical Center, Poriya",Stern Lab,Stern Lab et al
EPI_ISL_447400,"Clinical Microbiology Laboratory, The Baruch Padeh Medical Center, Poriya",Stern Lab,Stern Lab et al
EPI_ISL_447399,"Clinical Microbiology Laboratory, The Baruch Padeh Medical Center, Poriya",Stern Lab,Stern Lab et al
EPI_ISL_447398,"Clinical Microbiology Laboratory, The Baruch Padeh Medical Center, Poriya",Stern Lab,Stern Lab et al
EPI_ISL_447397,"Clinical Microbiology Laboratory, The Baruch Padeh Medical Center, Poriya",Stern Lab,Stern Lab et al
EPI_ISL_447396,"Clinical Microbiology Laboratory, The Baruch Padeh Medical Center, Poriya",Stern Lab,Stern Lab et al
EPI_ISL_447395,"Clinical Microbiology Laboratory, The Baruch Padeh Medical Center, Poriya",Stern Lab,Stern Lab et al
EPI_ISL_447394,"Clinical Microbiology Laboratory, The Baruch Padeh Medical Center, Poriya",Stern Lab,Stern Lab et al
EPI_ISL_447393,"Clinical Microbiology Laboratory, The Baruch Padeh Medical Center, Poriya",Stern Lab,Stern Lab et al
EPI_ISL_447392,"Clinical Microbiology Laboratory, The Baruch Padeh Medical Center, Poriya",Stern Lab,Stern Lab et al
EPI_ISL_447391,"Clinical Microbiology Laboratory, The Baruch Padeh Medical Center, Poriya",Stern Lab,Stern Lab et al
EPI_ISL_447390,"Clinical Microbiology Laboratory, The Baruch Padeh Medical Center, Poriya",Stern Lab,Stern Lab et al
EPI_ISL_447389,"Clinical Microbiology Laboratory, The Baruch Padeh Medical Center, Poriya",Stern Lab,Stern Lab et al
EPI_ISL_447388,"Clinical Microbiology Laboratory, The Baruch Padeh Medical Center, Poriya",Stern Lab,Stern Lab et al
EPI_ISL_447387,"Clinical Microbiology Laboratory, The Baruch Padeh Medical Center, Poriya",Stern Lab,Stern Lab et al
EPI_ISL_447386,"Clinical Microbiology Laboratory, The Baruch Padeh Medical Center, Poriya",Stern Lab,Stern Lab et al
EPI_ISL_447385,"Clinical Microbiology Laboratory, The Baruch Padeh Medical Center, Poriya",Stern Lab,Stern Lab et al
EPI_ISL_447384,"Clinical Microbiology Laboratory, The Baruch Padeh Medical Center, Poriya",Stern Lab,Stern Lab et al
EPI_ISL_447382,"Clinical Virology Unit, Hadassah Hebrew University Medical Center",Stern Lab,Stern Lab et al
EPI_ISL_447381,"Clinical Virology Unit, Hadassah Hebrew University Medical Center",Stern Lab,Stern Lab et al
EPI_ISL_447380,"Clinical Virology Unit, Hadassah Hebrew University Medical Center",Stern Lab,Stern Lab et al
EPI_ISL_447379,"Clinical Virology Unit, Hadassah Hebrew University Medical Center",Stern Lab,Stern Lab et al
EPI_ISL_447378,"Clinical Virology Unit, Hadassah Hebrew University Medical Center",Stern Lab,Stern Lab et al
EPI_ISL_447377,"Clinical Virology Unit, Hadassah Hebrew University Medical Center",Stern Lab,Stern Lab et al
EPI_ISL_447376,"Clinical Virology Unit, Hadassah Hebrew University Medical Center",Stern Lab,Stern Lab et al
EPI_ISL_447375,"Clinical Virology Unit, Hadassah Hebrew University Medical Center",Stern Lab,Stern Lab et al
EPI_ISL_447374,"Clinical Virology Unit, Hadassah Hebrew University Medical Center",Stern Lab,Stern Lab et al
EPI_ISL_447373,"Clinical Virology Unit, Hadassah Hebrew University Medical Center",Stern Lab,Stern Lab et al
EPI_ISL_447372,"Clinical Virology Unit, Hadassah Hebrew University Medical Center",Stern Lab,Stern Lab et al
EPI_ISL_447371,"Clinical Virology Unit, Hadassah Hebrew University Medical Center",Stern Lab,Stern Lab et al
EPI_ISL_447370,"Clinical Virology Unit, Hadassah Hebrew University Medical Center",Stern Lab,Stern Lab et al
EPI_ISL_447369,"Clinical Virology Unit, Hadassah Hebrew University Medical Center",Stern Lab,Stern Lab et al
EPI_ISL_447368,"Clinical Virology Unit, Hadassah Hebrew University Medical Center",Stern Lab,Stern Lab et al
EPI_ISL_447367,"Clinical Virology Unit, Hadassah Hebrew University Medical Center",Stern Lab,Stern Lab et al
EPI_ISL_447366,"Clinical Virology Unit, Hadassah Hebrew University Medical Center",Stern Lab,Stern Lab et al
EPI_ISL_447365,"Clinical Virology Unit, Hadassah Hebrew University Medical Center",Stern Lab,Stern Lab et al
EPI_ISL_447364,"Clinical Virology Unit, Hadassah Hebrew University Medical Center",Stern Lab,Stern Lab et al
EPI_ISL_447363,"Clinical Virology Unit, Hadassah Hebrew University Medical Center",Stern Lab,Stern Lab et al
EPI_ISL_447362,"Clinical Virology Unit, Hadassah Hebrew University Medical Center",Stern Lab,Stern Lab et al
EPI_ISL_447361,"Clinical Virology Unit, Hadassah Hebrew University Medical Center",Stern Lab,Stern Lab et al
EPI_ISL_447360,"Clinical Virology Unit, Hadassah Hebrew University Medical Center",Stern Lab,Stern Lab et al
EPI_ISL_447359,"Clinical Virology Unit, Hadassah Hebrew University Medical Center",Stern Lab,Stern Lab et al
EPI_ISL_447358,"Clinical Virology Unit, Hadassah Hebrew University Medical Center",Stern Lab,Stern Lab et al
EPI_ISL_447357,"Clinical Virology Unit, Hadassah Hebrew University Medical Center",Stern Lab,Stern Lab et al
EPI_ISL_447356,"Clinical Virology Unit, Hadassah Hebrew University Medical Center",Stern Lab,Stern Lab et al
EPI_ISL_447355,"Clinical Virology Unit, Hadassah Hebrew University Medical Center",Stern Lab,Stern Lab et al
EPI_ISL_447354,"Clinical Virology Unit, Hadassah Hebrew University Medical Center",Stern Lab,Stern Lab et al
EPI_ISL_447353,"Clinical Virology Unit, Hadassah Hebrew University Medical Center",Stern Lab,Stern Lab et al
EPI_ISL_447352,"Clinical Virology Unit, Hadassah Hebrew University Medical Center",Stern Lab,Stern Lab et al
EPI_ISL_447351,"Clinical Virology Unit, Hadassah Hebrew University Medical Center",Stern Lab,Stern Lab et al
EPI_ISL_447350,"Clinical Virology Unit, Hadassah Hebrew University Medical Center",Stern Lab,Stern Lab et al
EPI_ISL_447349,"Clinical Virology Unit, Hadassah Hebrew University Medical Center",Stern Lab,Stern Lab et al
EPI_ISL_447348,"Clinical Virology Unit, Hadassah Hebrew University Medical Center",Stern Lab,Stern Lab et al
EPI_ISL_447347,"Clinical Virology Unit, Hadassah Hebrew University Medical Center",Stern Lab,Stern Lab et al
EPI_ISL_447346,"Clinical Virology Unit, Hadassah Hebrew University Medical Center",Stern Lab,Stern Lab et al
EPI_ISL_447345,"Clinical Virology Unit, Hadassah Hebrew University Medical Center",Stern Lab,Stern Lab et al
EPI_ISL_447344,"Clinical Virology Unit, Hadassah Hebrew University Medical Center",Stern Lab,Stern Lab et al
EPI_ISL_447343,"Clinical Virology Unit, Hadassah Hebrew University Medical Center",Stern Lab,Stern Lab et al
EPI_ISL_447342,"Clinical Virology Unit, Hadassah Hebrew University Medical Center",Stern Lab,Stern Lab et al
EPI_ISL_447341,"Clinical Virology Unit, Hadassah Hebrew University Medical Center",Stern Lab,Stern Lab et al
EPI_ISL_447340,"Clinical Virology Unit, Hadassah Hebrew University Medical Center",Stern Lab,Stern Lab et al
EPI_ISL_447339,"Clinical Virology Unit, Hadassah Hebrew University Medical Center",Stern Lab,Stern Lab et al
EPI_ISL_447338,"Clinical Virology Unit, Hadassah Hebrew University Medical Center",Stern Lab,Stern Lab et al
EPI_ISL_447337,"Clinical Virology Unit, Hadassah Hebrew University Medical Center",Stern Lab,Stern Lab et al
EPI_ISL_447336,"Clinical Virology Unit, Hadassah Hebrew University Medical Center",Stern Lab,Stern Lab et al
EPI_ISL_447334,"Clinical Virology Unit, Hadassah Hebrew University Medical Center",Stern Lab,Stern Lab et al
EPI_ISL_447333,"Clinical Virology Unit, Hadassah Hebrew University Medical Center",Stern Lab,Stern Lab et al
EPI_ISL_447332,"Clinical Virology Unit, Hadassah Hebrew University Medical Center",Stern Lab,Stern Lab et al
EPI_ISL_447331,"Clinical Virology Unit, Hadassah Hebrew University Medical Center",Stern Lab,Stern Lab et al
EPI_ISL_447330,"Clinical Virology Laboratory, Soroka Medical Center and the Faculty of Health Sciences, Ben-Gurion University of the Negev",Stern Lab,Stern Lab et al
EPI_ISL_447329,"Clinical Virology Laboratory, Soroka Medical Center and the Faculty of Health Sciences, Ben-Gurion University of the Negev",Stern Lab,Stern Lab et al
EPI_ISL_447328,"Clinical Virology Laboratory, Soroka Medical Center and the Faculty of Health Sciences, Ben-Gurion University of the Negev",Stern Lab,Stern Lab et al
EPI_ISL_447327,"Clinical Virology Laboratory, Soroka Medical Center and the Faculty of Health Sciences, Ben-Gurion University of the Negev",Stern Lab,Stern Lab et al
EPI_ISL_447326,"Clinical Virology Laboratory, Soroka Medical Center and the Faculty of Health Sciences, Ben-Gurion University of the Negev",Stern Lab,Stern Lab et al
EPI_ISL_447325,"Clinical Virology Laboratory, Soroka Medical Center and the Faculty of Health Sciences, Ben-Gurion University of the Negev",Stern Lab,Stern Lab et al
EPI_ISL_447324,"Clinical Virology Laboratory, Soroka Medical Center and the Faculty of Health Sciences, Ben-Gurion University of the Negev",Stern Lab,Stern Lab et al
EPI_ISL_447323,"Clinical Virology Laboratory, Soroka Medical Center and the Faculty of Health Sciences, Ben-Gurion University of the Negev",Stern Lab,Stern Lab et al
EPI_ISL_447322,"Clinical Virology Laboratory, Soroka Medical Center and the Faculty of Health Sciences, Ben-Gurion University of the Negev",Stern Lab,Stern Lab et al
EPI_ISL_447321,"Clinical Virology Laboratory, Soroka Medical Center and the Faculty of Health Sciences, Ben-Gurion University of the Negev",Stern Lab,Stern Lab et al
EPI_ISL_447320,"Clinical Virology Laboratory, Soroka Medical Center and the Faculty of Health Sciences, Ben-Gurion University of the Negev",Stern Lab,Stern Lab et al
EPI_ISL_447319,"Clinical Virology Laboratory, Soroka Medical Center and the Faculty of Health Sciences, Ben-Gurion University of the Negev",Stern Lab,Stern Lab et al
EPI_ISL_447318,"Clinical Virology Laboratory, Soroka Medical Center and the Faculty of Health Sciences, Ben-Gurion University of the Negev",Stern Lab,Stern Lab et al
EPI_ISL_447317,"Clinical Virology Laboratory, Soroka Medical Center and the Faculty of Health Sciences, Ben-Gurion University of the Negev",Stern Lab,Stern Lab et al
EPI_ISL_447316,"Clinical Virology Laboratory, Soroka Medical Center and the Faculty of Health Sciences, Ben-Gurion University of the Negev",Stern Lab,Stern Lab et al
EPI_ISL_447315,"Clinical Virology Laboratory, Soroka Medical Center and the Faculty of Health Sciences, Ben-Gurion University of the Negev",Stern Lab,Stern Lab et al
EPI_ISL_447314,"Clinical Virology Laboratory, Soroka Medical Center and the Faculty of Health Sciences, Ben-Gurion University of the Negev",Stern Lab,Stern Lab et al
EPI_ISL_447313,"Clinical Virology Laboratory, Soroka Medical Center and the Faculty of Health Sciences, Ben-Gurion University of the Negev",Stern Lab,Stern Lab et al
EPI_ISL_447312,"Clinical Virology Laboratory, Soroka Medical Center and the Faculty of Health Sciences, Ben-Gurion University of the Negev",Stern Lab,Stern Lab et al
EPI_ISL_447311,"Clinical Virology Laboratory, Soroka Medical Center and the Faculty of Health Sciences, Ben-Gurion University of the Negev",Stern Lab,Stern Lab et al
EPI_ISL_447310,"Microbiology Division, Barzilai University Medical Center",Stern Lab,Stern Lab et al
EPI_ISL_447309,"Microbiology Division, Barzilai University Medical Center",Stern Lab,Stern Lab et al
EPI_ISL_447308,"Microbiology Division, Barzilai University Medical Center",Stern Lab,Stern Lab et al
EPI_ISL_447307,"Microbiology Division, Barzilai University Medical Center",Stern Lab,Stern Lab et al
EPI_ISL_447306,"Microbiology Division, Barzilai University Medical Center",Stern Lab,Stern Lab et al
EPI_ISL_447305,"Microbiology Division, Barzilai University Medical Center",Stern Lab,Stern Lab et al
EPI_ISL_447304,"Microbiology Division, Barzilai University Medical Center",Stern Lab,Stern Lab et al
EPI_ISL_447303,"Microbiology Division, Barzilai University Medical Center",Stern Lab,Stern Lab et al
EPI_ISL_447302,"Microbiology Division, Barzilai University Medical Center",Stern Lab,Stern Lab et al
EPI_ISL_447301,"Microbiology Division, Barzilai University Medical Center",Stern Lab,Stern Lab et al
EPI_ISL_447300,"Microbiology Division, Barzilai University Medical Center",Stern Lab,Stern Lab et al
EPI_ISL_447299,"Microbiology Division, Barzilai University Medical Center",Stern Lab,Stern Lab et al
EPI_ISL_447298,"Microbiology Division, Barzilai University Medical Center",Stern Lab,Stern Lab et al
EPI_ISL_447297,"Microbiology Division, Barzilai University Medical Center",Stern Lab,Stern Lab et al
EPI_ISL_447296,"Microbiology Division, Barzilai University Medical Center",Stern Lab,Stern Lab et al
EPI_ISL_447295,"Microbiology Division, Barzilai University Medical Center",Stern Lab,Stern Lab et al
EPI_ISL_447294,"Microbiology Division, Barzilai University Medical Center",Stern Lab,Stern Lab et al
EPI_ISL_447293,"Microbiology Division, Barzilai University Medical Center",Stern Lab,Stern Lab et al
EPI_ISL_447292,"Microbiology Division, Barzilai University Medical Center",Stern Lab,Stern Lab et al
EPI_ISL_447291,"Microbiology Division, Barzilai University Medical Center",Stern Lab,Stern Lab et al
EPI_ISL_447290,"Microbiology Division, Barzilai University Medical Center",Stern Lab,Stern Lab et al
EPI_ISL_447289,"Microbiology Division, Barzilai University Medical Center",Stern Lab,Stern Lab et al
EPI_ISL_447288,"Microbiology Division, Barzilai University Medical Center",Stern Lab,Stern Lab et al
EPI_ISL_447287,"Microbiology Division, Barzilai University Medical Center",Stern Lab,Stern Lab et al
EPI_ISL_447286,"Microbiology Division, Barzilai University Medical Center",Stern Lab,Stern Lab et al
EPI_ISL_447285,"Microbiology Division, Barzilai University Medical Center",Stern Lab,Stern Lab et al
EPI_ISL_447284,"Microbiology Division, Barzilai University Medical Center",Stern Lab,Stern Lab et al
EPI_ISL_447283,"Microbiology Division, Barzilai University Medical Center",Stern Lab,Stern Lab et al
EPI_ISL_447282,"Microbiology Division, Barzilai University Medical Center",Stern Lab,Stern Lab et al
EPI_ISL_447281,"Microbiology Division, Barzilai University Medical Center",Stern Lab,Stern Lab et al
EPI_ISL_447280,"Microbiology laboratory, Assuta Ashdod University-Affiliated Hospital",Stern Lab,Stern Lab et al
EPI_ISL_447279,"Microbiology laboratory, Assuta Ashdod University-Affiliated Hospital",Stern Lab,Stern Lab et al
EPI_ISL_447278,"Microbiology laboratory, Assuta Ashdod University-Affiliated Hospital",Stern Lab,Stern Lab et al
EPI_ISL_447277,"Microbiology laboratory, Assuta Ashdod University-Affiliated Hospital",Stern Lab,Stern Lab et al
EPI_ISL_447276,"Microbiology laboratory, Assuta Ashdod University-Affiliated Hospital",Stern Lab,Stern Lab et al
EPI_ISL_447275,"Microbiology laboratory, Assuta Ashdod University-Affiliated Hospital",Stern Lab,Stern Lab et al
EPI_ISL_447274,"Microbiology laboratory, Assuta Ashdod University-Affiliated Hospital",Stern Lab,Stern Lab et al
EPI_ISL_447273,"Microbiology laboratory, Assuta Ashdod University-Affiliated Hospital",Stern Lab,Stern Lab et al
EPI_ISL_447272,"Microbiology laboratory, Assuta Ashdod University-Affiliated Hospital",Stern Lab,Stern Lab et al
EPI_ISL_447271,"Microbiology laboratory, Assuta Ashdod University-Affiliated Hospital",Stern Lab,Stern Lab et al
EPI_ISL_447269,"Microbiology laboratory, Assuta Ashdod University-Affiliated Hospital",Stern Lab,Stern Lab et al
EPI_ISL_447268,"Microbiology laboratory, Assuta Ashdod University-Affiliated Hospital",Stern Lab,Stern Lab et al
EPI_ISL_447267,"Microbiology laboratory, Assuta Ashdod University-Affiliated Hospital",Stern Lab,Stern Lab et al
EPI_ISL_447266,"Microbiology laboratory, Assuta Ashdod University-Affiliated Hospital",Stern Lab,Stern Lab et al
EPI_ISL_447265,"Microbiology laboratory, Assuta Ashdod University-Affiliated Hospital",Stern Lab,Stern Lab et al
EPI_ISL_447264,"Microbiology laboratory, Assuta Ashdod University-Affiliated Hospital",Stern Lab,Stern Lab et al
EPI_ISL_447263,"Microbiology laboratory, Assuta Ashdod University-Affiliated Hospital",Stern Lab,Stern Lab et al
EPI_ISL_447262,"Microbiology laboratory, Assuta Ashdod University-Affiliated Hospital",Stern Lab,Stern Lab et al
EPI_ISL_447261,"Microbiology laboratory, Assuta Ashdod University-Affiliated Hospital",Stern Lab,Stern Lab et al
EPI_ISL_447260,"Microbiology laboratory, Assuta Ashdod University-Affiliated Hospital",Stern Lab,Stern Lab et al
EPI_ISL_447259,"Microbiology laboratory, Assuta Ashdod University-Affiliated Hospital",Stern Lab,Stern Lab et al
EPI_ISL_447258,"Microbiology laboratory, Assuta Ashdod University-Affiliated Hospital",Stern Lab,Stern Lab et al
EPI_ISL_475016,Israel Central Virology laboratory,Israel Central Virology laboratory,Neta Zuckerman et al
EPI_ISL_474991,Israel Central Virology laboratory,Israel Central Virology laboratory,Neta Zuckerman et al
EPI_ISL_475020,Israel Central Virology laboratory,Israel Central Virology laboratory,Neta Zuckerman et al
EPI_ISL_474984,Israel Central Virology laboratory,Israel Central Virology laboratory,Neta Zuckerman et al
EPI_ISL_474985,Israel Central Virology laboratory,Israel Central Virology laboratory,Neta Zuckerman et al
EPI_ISL_474966,Israel Central Virology laboratory,Israel Central Virology laboratory,Neta Zuckerman et al
EPI_ISL_474972,Israel Central Virology laboratory,Israel Central Virology laboratory,Neta Zuckerman et al
EPI_ISL_474967,Israel Central Virology laboratory,Israel Central Virology laboratory,Neta Zuckerman et al
EPI_ISL_475017,Israel Central Virology laboratory,Israel Central Virology laboratory,Neta Zuckerman et al
EPI_ISL_475009,Israel Central Virology laboratory,Israel Central Virology laboratory,Neta Zuckerman et al
EPI_ISL_474968,Israel Central Virology laboratory,Israel Central Virology laboratory,Neta Zuckerman et al
EPI_ISL_474979,Israel Central Virology laboratory,Israel Central Virology laboratory,Neta Zuckerman et al
EPI_ISL_474973,Israel Central Virology laboratory,Israel Central Virology laboratory,Neta Zuckerman et al
EPI_ISL_474986,Israel Central Virology laboratory,Israel Central Virology laboratory,Neta Zuckerman et al
EPI_ISL_475013,Israel Central Virology laboratory,Israel Central Virology laboratory,Neta Zuckerman et al
EPI_ISL_475018,Israel Central Virology laboratory,Israel Central Virology laboratory,Neta Zuckerman et al
EPI_ISL_474965,Israel Central Virology laboratory,Israel Central Virology laboratory,Neta Zuckerman et al
EPI_ISL_475019,Israel Central Virology laboratory,Israel Central Virology laboratory,Neta Zuckerman et al
EPI_ISL_475014,Israel Central Virology laboratory,Israel Central Virology laboratory,Neta Zuckerman et al
EPI_ISL_474980,Israel Central Virology laboratory,Israel Central Virology laboratory,Neta Zuckerman et al
EPI_ISL_474974,Israel Central Virology laboratory,Israel Central Virology laboratory,Neta Zuckerman et al
EPI_ISL_474961,Israel Central Virology laboratory,Israel Central Virology laboratory,Neta Zuckerman et al
EPI_ISL_474969,Israel Central Virology laboratory,Israel Central Virology laboratory,Neta Zuckerman et al
EPI_ISL_474987,Israel Central Virology laboratory,Israel Central Virology laboratory,Neta Zuckerman et al
EPI_ISL_474999,Israel Central Virology laboratory,Israel Central Virology laboratory,Neta Zuckerman et al
EPI_ISL_475000,Israel Central Virology laboratory,Israel Central Virology laboratory,Neta Zuckerman et al
EPI_ISL_474992,Israel Central Virology laboratory,Israel Central Virology laboratory,Neta Zuckerman et al
EPI_ISL_474975,Israel Central Virology laboratory,Israel Central Virology laboratory,Neta Zuckerman et al
EPI_ISL_475001,Israel Central Virology laboratory,Israel Central Virology laboratory,Neta Zuckerman et al
EPI_ISL_475010,Israel Central Virology laboratory,Israel Central Virology laboratory,Neta Zuckerman et al
EPI_ISL_474988,Israel Central Virology laboratory,Israel Central Virology laboratory,Neta Zuckerman et al
EPI_ISL_474993,Israel Central Virology laboratory,Israel Central Virology laboratory,Neta Zuckerman et al
EPI_ISL_474994,Israel Central Virology laboratory,Israel Central Virology laboratory,Neta Zuckerman et al
EPI_ISL_475002,Israel Central Virology laboratory,Israel Central Virology laboratory,Neta Zuckerman et al
EPI_ISL_475021,Israel Central Virology laboratory,Israel Central Virology laboratory,Neta Zuckerman et al
EPI_ISL_475003,Israel Central Virology laboratory,Israel Central Virology laboratory,Neta Zuckerman et al
EPI_ISL_474981,Israel Central Virology laboratory,Israel Central Virology laboratory,Neta Zuckerman et al
EPI_ISL_475015,Israel Central Virology laboratory,Israel Central Virology laboratory,Neta Zuckerman et al
EPI_ISL_475022,Israel Central Virology laboratory,Israel Central Virology laboratory,Neta Zuckerman et al
EPI_ISL_474962,Israel Central Virology laboratory,Israel Central Virology laboratory,Neta Zuckerman et al
EPI_ISL_474977,Israel Central Virology laboratory,Israel Central Virology laboratory,Neta Zuckerman et al
EPI_ISL_474958,Israeli Central Virology laboratory,Israel Central Virology laboratory,Neta Zuckerman et al
EPI_ISL_474959,Israel Central Virology laboratory,Israel Central Virology laboratory,Neta Zuckerman et al
EPI_ISL_474960,Israel Central Virology laboratory,Israel Central Virology laboratory,Neta Zuckerman et al
EPI_ISL_474978,Israel Central Virology laboratory,Israel Central Virology laboratory,Neta Zuckerman et al
EPI_ISL_474996,Israel Central Virology laboratory,Israel Central Virology laboratory,Neta Zuckerman et al
EPI_ISL_474964,Israel Central Virology laboratory,Israel Central Virology laboratory,Neta Zuckerman et al
EPI_ISL_475004,Israel Central Virology laboratory,Israel Central Virology laboratory,Neta Zuckerman et al
EPI_ISL_474963,Israel Central Virology laboratory,Israel Central Virology laboratory,Neta Zuckerman et al
EPI_ISL_474989,Israel Central Virology laboratory,Israel Central Virology laboratory,Neta Zuckerman et al
EPI_ISL_475023,Israel Central Virology laboratory,Israel Central Virology laboratory,Neta Zuckerman et al
EPI_ISL_475005,Israel Central Virology laboratory,Israel Central Virology laboratory,Neta Zuckerman et al
EPI_ISL_475011,Israel Central Virology laboratory,Israel Central Virology laboratory,Neta Zuckerman et al
EPI_ISL_475024,Israel Central Virology laboratory,Israel Central Virology laboratory,Neta Zuckerman et al
EPI_ISL_475025,Israel Central Virology laboratory,Israel Central Virology laboratory,Neta Zuckerman et al
EPI_ISL_474997,Israel Central Virology laboratory,Israel Central Virology laboratory,Neta Zuckerman et al
EPI_ISL_475012,Israel Central Virology laboratory,Israel Central Virology laboratory,Neta Zuckerman et al
EPI_ISL_474998,Israel Central Virology laboratory,Israel Central Virology laboratory,Neta Zuckerman et al
EPI_ISL_475006,Israel Central Virology laboratory,Israel Central Virology laboratory,Neta Zuckerman et al
EPI_ISL_475007,Israel Central Virology laboratory,Israel Central Virology laboratory,Neta Zuckerman et al
EPI_ISL_474982,Israel Central Virology laboratory,Israel Central Virology laboratory,Neta Zuckerman et al
EPI_ISL_475008,Israel Central Virology laboratory,Israel Central Virology laboratory,Neta Zuckerman et al
EPI_ISL_474983,Israel Central Virology laboratory,Israel Central Virology laboratory,Neta Zuckerman et al
EPI_ISL_474970,Israel Central Virology laboratory,Israel Central Virology laboratory,Neta Zuckerman et al
EPI_ISL_474990,Israel Central Virology laboratory,Israel Central Virology laboratory,Neta Zuckerman et al
EPI_ISL_474971,Israel Central Virology laboratory,Israel Central Virology laboratory,Neta Zuckerman et al
EPI_ISL_447250,Central Virology Laboratory,Central Virology Laboratory,Neta Zuckerman et al
EPI_ISL_419210,The Chaim Sheba Medical Center,Israel Institute for Biological Research,Inbar Cohen-Gihon et al
EPI_ISL_419211,Central Virology Laboratory,Israel Institute for Biological Research,Inbar Cohen-Gihon et al
EPI_ISL_450792,Jamaica Ministry of Health and Wellness,"Pathogen Discovery, Respiratory Viruses Branch, Division of Viral Diseases, Centers for Disease Control and Prevention",Krista Queen et al
EPI_ISL_450793,Jamaica Ministry of Health and Wellness,"Pathogen Discovery, Respiratory Viruses Branch, Division of Viral Diseases, Centers for Disease Control and Prevention",Yan Li et al
EPI_ISL_450794,Jamaica Ministry of Health and Wellness,"Pathogen Discovery, Respiratory Viruses Branch, Division of Viral Diseases, Centers for Disease Control and Prevention",Yan Li et al
EPI_ISL_450795,Jamaica Ministry of Health and Wellness,"Pathogen Discovery, Respiratory Viruses Branch, Division of Viral Diseases, Centers for Disease Control and Prevention",Yan Li et al
EPI_ISL_450796,Jamaica Ministry of Health and Wellness,"Pathogen Discovery, Respiratory Viruses Branch, Division of Viral Diseases, Centers for Disease Control and Prevention",Yan Li et al
EPI_ISL_450797,Jamaica Ministry of Health and Wellness,"Pathogen Discovery, Respiratory Viruses Branch, Division of Viral Diseases, Centers for Disease Control and Prevention",Yan Li et al
EPI_ISL_450798,Jamaica Ministry of Health and Wellness,"Pathogen Discovery, Respiratory Viruses Branch, Division of Viral Diseases, Centers for Disease Control and Prevention",Krista Queen et al
EPI_ISL_450799,Jamaica Ministry of Health and Wellness,"Pathogen Discovery, Respiratory Viruses Branch, Division of Viral Diseases, Centers for Disease Control and Prevention",Yan Li et al
EPI_ISL_407084,"Department of Virology III, National Institute of Infectious Diseases","Pathogen Genomics Center, National Institute of Infectious Diseases",Tsuyoshi Sekizuka et al
EPI_ISL_416565,Japanese Quarantine Stations,"Pathogen Genomics Center, National Institute of Infectious Diseases",Tsuyoshi Sekizuka et al
EPI_ISL_416566,Japanese Quarantine Stations,"Pathogen Genomics Center, National Institute of Infectious Diseases",Tsuyoshi Sekizuka et al
EPI_ISL_416567,Japanese Quarantine Stations,"Pathogen Genomics Center, National Institute of Infectious Diseases",Tsuyoshi Sekizuka et al
EPI_ISL_416568,Japanese Quarantine Stations,"Pathogen Genomics Center, National Institute of Infectious Diseases",Tsuyoshi Sekizuka et al
EPI_ISL_416569,Japanese Quarantine Stations,"Pathogen Genomics Center, National Institute of Infectious Diseases",Tsuyoshi Sekizuka et al
EPI_ISL_416570,Japanese Quarantine Stations,"Pathogen Genomics Center, National Institute of Infectious Diseases",Tsuyoshi Sekizuka et al
EPI_ISL_416571,Japanese Quarantine Stations,"Pathogen Genomics Center, National Institute of Infectious Diseases",Tsuyoshi Sekizuka et al
EPI_ISL_416572,Japanese Quarantine Stations,"Pathogen Genomics Center, National Institute of Infectious Diseases",Tsuyoshi Sekizuka et al
EPI_ISL_416573,Japanese Quarantine Stations,"Pathogen Genomics Center, National Institute of Infectious Diseases",Tsuyoshi Sekizuka et al
EPI_ISL_416574,Japanese Quarantine Stations,"Pathogen Genomics Center, National Institute of Infectious Diseases",Tsuyoshi Sekizuka et al
EPI_ISL_416575,Japanese Quarantine Stations,"Pathogen Genomics Center, National Institute of Infectious Diseases",Tsuyoshi Sekizuka et al
EPI_ISL_416576,Japanese Quarantine Stations,"Pathogen Genomics Center, National Institute of Infectious Diseases",Tsuyoshi Sekizuka et al
EPI_ISL_416577,Japanese Quarantine Stations,"Pathogen Genomics Center, National Institute of Infectious Diseases",Tsuyoshi Sekizuka et al
EPI_ISL_416578,Japanese Quarantine Stations,"Pathogen Genomics Center, National Institute of Infectious Diseases",Tsuyoshi Sekizuka et al
EPI_ISL_416579,Japanese Quarantine Stations,"Pathogen Genomics Center, National Institute of Infectious Diseases",Tsuyoshi Sekizuka et al
EPI_ISL_416580,Japanese Quarantine Stations,"Pathogen Genomics Center, National Institute of Infectious Diseases",Tsuyoshi Sekizuka et al
EPI_ISL_416581,Japanese Quarantine Stations,"Pathogen Genomics Center, National Institute of Infectious Diseases",Tsuyoshi Sekizuka et al
EPI_ISL_416582,Japanese Quarantine Stations,"Pathogen Genomics Center, National Institute of Infectious Diseases",Tsuyoshi Sekizuka et al
EPI_ISL_416583,Japanese Quarantine Stations,"Pathogen Genomics Center, National Institute of Infectious Diseases",Tsuyoshi Sekizuka et al
EPI_ISL_416584,Japanese Quarantine Stations,"Pathogen Genomics Center, National Institute of Infectious Diseases",Tsuyoshi Sekizuka et al
EPI_ISL_416585,Japanese Quarantine Stations,"Pathogen Genomics Center, National Institute of Infectious Diseases",Tsuyoshi Sekizuka et al
EPI_ISL_416586,Japanese Quarantine Stations,"Pathogen Genomics Center, National Institute of Infectious Diseases",Tsuyoshi Sekizuka et al
EPI_ISL_416587,Japanese Quarantine Stations,"Pathogen Genomics Center, National Institute of Infectious Diseases",Tsuyoshi Sekizuka et al
EPI_ISL_416588,Japanese Quarantine Stations,"Pathogen Genomics Center, National Institute of Infectious Diseases",Tsuyoshi Sekizuka et al
EPI_ISL_416589,Japanese Quarantine Stations,"Pathogen Genomics Center, National Institute of Infectious Diseases",Tsuyoshi Sekizuka et al
EPI_ISL_416590,Japanese Quarantine Stations,"Pathogen Genomics Center, National Institute of Infectious Diseases",Tsuyoshi Sekizuka et al
EPI_ISL_416591,Japanese Quarantine Stations,"Pathogen Genomics Center, National Institute of Infectious Diseases",Tsuyoshi Sekizuka et al
EPI_ISL_416592,Japanese Quarantine Stations,"Pathogen Genomics Center, National Institute of Infectious Diseases",Tsuyoshi Sekizuka et al
EPI_ISL_416593,Japanese Quarantine Stations,"Pathogen Genomics Center, National Institute of Infectious Diseases",Tsuyoshi Sekizuka et al
EPI_ISL_416594,Japanese Quarantine Stations,"Pathogen Genomics Center, National Institute of Infectious Diseases",Tsuyoshi Sekizuka et al
EPI_ISL_454749,Japanese Quarantine Stations,"Pathogen Genomics Center, National Institute of Infectious Diseases",Tsuyoshi Sekizuka et al
EPI_ISL_416595,Japanese Quarantine Stations,"Pathogen Genomics Center, National Institute of Infectious Diseases",Tsuyoshi Sekizuka et al
EPI_ISL_416596,Japanese Quarantine Stations,"Pathogen Genomics Center, National Institute of Infectious Diseases",Tsuyoshi Sekizuka et al
EPI_ISL_416597,Japanese Quarantine Stations,"Pathogen Genomics Center, National Institute of Infectious Diseases",Tsuyoshi Sekizuka et al
EPI_ISL_416598,Japanese Quarantine Stations,"Pathogen Genomics Center, National Institute of Infectious Diseases",Tsuyoshi Sekizuka et al
EPI_ISL_416599,Japanese Quarantine Stations,"Pathogen Genomics Center, National Institute of Infectious Diseases",Tsuyoshi Sekizuka et al
EPI_ISL_416600,Japanese Quarantine Stations,"Pathogen Genomics Center, National Institute of Infectious Diseases",Tsuyoshi Sekizuka et al
EPI_ISL_416601,Japanese Quarantine Stations,"Pathogen Genomics Center, National Institute of Infectious Diseases",Tsuyoshi Sekizuka et al
EPI_ISL_416602,Japanese Quarantine Stations,"Pathogen Genomics Center, National Institute of Infectious Diseases",Tsuyoshi Sekizuka et al
EPI_ISL_416603,Japanese Quarantine Stations,"Pathogen Genomics Center, National Institute of Infectious Diseases",Tsuyoshi Sekizuka et al
EPI_ISL_416604,Japanese Quarantine Stations,"Pathogen Genomics Center, National Institute of Infectious Diseases",Tsuyoshi Sekizuka et al
EPI_ISL_416605,Japanese Quarantine Stations,"Pathogen Genomics Center, National Institute of Infectious Diseases",Tsuyoshi Sekizuka et al
EPI_ISL_416606,Japanese Quarantine Stations,"Pathogen Genomics Center, National Institute of Infectious Diseases",Tsuyoshi Sekizuka et al
EPI_ISL_416607,Japanese Quarantine Stations,"Pathogen Genomics Center, National Institute of Infectious Diseases",Tsuyoshi Sekizuka et al
EPI_ISL_416608,Japanese Quarantine Stations,"Pathogen Genomics Center, National Institute of Infectious Diseases",Tsuyoshi Sekizuka et al
EPI_ISL_416609,Japanese Quarantine Stations,"Pathogen Genomics Center, National Institute of Infectious Diseases",Tsuyoshi Sekizuka et al
EPI_ISL_416610,Japanese Quarantine Stations,"Pathogen Genomics Center, National Institute of Infectious Diseases",Tsuyoshi Sekizuka et al
EPI_ISL_416611,Japanese Quarantine Stations,"Pathogen Genomics Center, National Institute of Infectious Diseases",Tsuyoshi Sekizuka et al
EPI_ISL_416612,Japanese Quarantine Stations,"Pathogen Genomics Center, National Institute of Infectious Diseases",Tsuyoshi Sekizuka et al
EPI_ISL_416613,Japanese Quarantine Stations,"Pathogen Genomics Center, National Institute of Infectious Diseases",Tsuyoshi Sekizuka et al
EPI_ISL_416614,Japanese Quarantine Stations,"Pathogen Genomics Center, National Institute of Infectious Diseases",Tsuyoshi Sekizuka et al
EPI_ISL_416616,Japanese Quarantine Stations,"Pathogen Genomics Center, National Institute of Infectious Diseases",Tsuyoshi Sekizuka et al
EPI_ISL_416617,Japanese Quarantine Stations,"Pathogen Genomics Center, National Institute of Infectious Diseases",Tsuyoshi Sekizuka et al
EPI_ISL_416618,Japanese Quarantine Stations,"Pathogen Genomics Center, National Institute of Infectious Diseases",Tsuyoshi Sekizuka et al
EPI_ISL_416619,Japanese Quarantine Stations,"Pathogen Genomics Center, National Institute of Infectious Diseases",Tsuyoshi Sekizuka et al
EPI_ISL_416620,Japanese Quarantine Stations,"Pathogen Genomics Center, National Institute of Infectious Diseases",Tsuyoshi Sekizuka et al
EPI_ISL_416621,Japanese Quarantine Stations,"Pathogen Genomics Center, National Institute of Infectious Diseases",Tsuyoshi Sekizuka et al
EPI_ISL_416622,Japanese Quarantine Stations,"Pathogen Genomics Center, National Institute of Infectious Diseases",Tsuyoshi Sekizuka et al
EPI_ISL_416623,Japanese Quarantine Stations,"Pathogen Genomics Center, National Institute of Infectious Diseases",Tsuyoshi Sekizuka et al
EPI_ISL_416624,Japanese Quarantine Stations,"Pathogen Genomics Center, National Institute of Infectious Diseases",Tsuyoshi Sekizuka et al
EPI_ISL_416625,Japanese Quarantine Stations,"Pathogen Genomics Center, National Institute of Infectious Diseases",Tsuyoshi Sekizuka et al
EPI_ISL_416626,Japanese Quarantine Stations,"Pathogen Genomics Center, National Institute of Infectious Diseases",Tsuyoshi Sekizuka et al
EPI_ISL_416627,Japanese Quarantine Stations,"Pathogen Genomics Center, National Institute of Infectious Diseases",Tsuyoshi Sekizuka et al
EPI_ISL_416628,Japanese Quarantine Stations,"Pathogen Genomics Center, National Institute of Infectious Diseases",Tsuyoshi Sekizuka et al
EPI_ISL_416629,Japanese Quarantine Stations,"Pathogen Genomics Center, National Institute of Infectious Diseases",Tsuyoshi Sekizuka et al
EPI_ISL_416630,Japanese Quarantine Stations,"Pathogen Genomics Center, National Institute of Infectious Diseases",Tsuyoshi Sekizuka et al
EPI_ISL_416631,Japanese Quarantine Stations,"Pathogen Genomics Center, National Institute of Infectious Diseases",Tsuyoshi Sekizuka et al
EPI_ISL_416632,Japanese Quarantine Stations,"Pathogen Genomics Center, National Institute of Infectious Diseases",Tsuyoshi Sekizuka et al
EPI_ISL_416633,Japanese Quarantine Stations,"Pathogen Genomics Center, National Institute of Infectious Diseases",Tsuyoshi Sekizuka et al
EPI_ISL_416634,Japanese Quarantine Stations,"Pathogen Genomics Center, National Institute of Infectious Diseases",Tsuyoshi Sekizuka et al
EPI_ISL_437601,Keio University School of Medicine,Keio University School of Medicine,Kenjiro Kosaki et al
EPI_ISL_438955,Keio University School of Medicine,Keio University School of Medicine,Kenjiro Kosaki et al
EPI_ISL_438956,Keio University School of Medicine,Keio University School of Medicine,Kenjiro Kosaki et al
EPI_ISL_438958,Keio University School of Medicine,Keio University School of Medicine,Kenjiro Kosaki et al
EPI_ISL_438959,Keio University School of Medicine,Keio University School of Medicine,Kenjiro Kosaki et al
EPI_ISL_438961,Keio University School of Medicine,Keio University School of Medicine,Kenjiro Kosaki et al
EPI_ISL_438962,Keio University School of Medicine,Keio University School of Medicine,Kenjiro Kosaki et al
EPI_ISL_438963,Keio University School of Medicine,Keio University School of Medicine,Kenjiro Kosaki et al
EPI_ISL_438947,Keio University School of Medicine,Keio University School of Medicine,Kenjiro Kosaki et al
EPI_ISL_438964,Keio University School of Medicine,Keio University School of Medicine,Kenjiro Kosaki et al
EPI_ISL_438965,Keio University School of Medicine,Keio University School of Medicine,Kenjiro Kosaki et al
EPI_ISL_438966,Keio University School of Medicine,Keio University School of Medicine,Kenjiro Kosaki et al
EPI_ISL_438967,Keio University School of Medicine,Keio University School of Medicine,Kenjiro Kosaki et al
EPI_ISL_438968,Keio University School of Medicine,Keio University School of Medicine,Kenjiro Kosaki et al
EPI_ISL_438969,Keio University School of Medicine,Keio University School of Medicine,Kenjiro Kosaki et al
EPI_ISL_438970,Keio University School of Medicine,Keio University School of Medicine,Kenjiro Kosaki et al
EPI_ISL_438971,Keio University School of Medicine,Keio University School of Medicine,Kenjiro Kosaki et al
EPI_ISL_438972,Keio University School of Medicine,Keio University School of Medicine,Kenjiro Kosaki et al
EPI_ISL_469287,Keio University Hospital,Keio University Hospital,Kenjiro Kosaki et al
EPI_ISL_438948,Keio University School of Medicine,Keio University School of Medicine,Kenjiro Kosaki et al
EPI_ISL_469288,Keio University Hospital,Keio University Hospital,Kenjiro Kosaki et al
EPI_ISL_469289,Keio University Hospital,Keio University Hospital,Kenjiro Kosaki et al
EPI_ISL_469290,Keio University Hospital,Keio University Hospital,Kenjiro Kosaki et al
EPI_ISL_469291,Keio University Hospital,Keio University Hospital,Kenjiro Kosaki et al
EPI_ISL_469292,Keio University Hospital,Keio University Hospital,Kenjiro Kosaki et al
EPI_ISL_469293,Keio University Hospital,Keio University Hospital,Kenjiro Kosaki et al
EPI_ISL_469294,Keio University Hospital,Keio University Hospital,Kenjiro Kosaki et al
EPI_ISL_469295,Keio University Hospital,Keio University Hospital,Kenjiro Kosaki et al
EPI_ISL_469296,Keio University Hospital,Keio University Hospital,Kenjiro Kosaki et al
EPI_ISL_438949,Keio University School of Medicine,Keio University School of Medicine,Kenjiro Kosaki et al
EPI_ISL_438951,Keio University School of Medicine,Keio University School of Medicine,Kenjiro Kosaki et al
EPI_ISL_438952,Keio University School of Medicine,Keio University School of Medicine,Kenjiro Kosaki et al
EPI_ISL_438953,Keio University School of Medicine,Keio University School of Medicine,Kenjiro Kosaki et al
EPI_ISL_438954,Keio University School of Medicine,Keio University School of Medicine,Kenjiro Kosaki et al
EPI_ISL_412968,Takayuki Hishiki Kanagawa Prefectural Institute of Public Health,Takayuki Hishiki Kanagawa Prefectural Institute of Public Health,Hishiki et al
EPI_ISL_412969,Takayuki Hishiki Kanagawa Prefectural Institute of Public Health,Takayuki Hishiki Kanagawa Prefectural Institute of Public Health,Hishiki et al
EPI_ISL_420889,Takayuki Hishiki Kanagawa Prefectural Institute of Public Health,Takayuki Hishiki Kanagawa Prefectural Institute of Public Health,Hishiki et al
EPI_ISL_420890,Takayuki Hishiki Kanagawa Prefectural Institute of Public Health,Takayuki Hishiki Kanagawa Prefectural Institute of Public Health,Hishiki et al
EPI_ISL_445183,Takayuki Hishiki Kanagawa Prefectural Institute of Public Health,Takayuki Hishiki Kanagawa Prefectural Institute of Public Health,Hishiki et al
EPI_ISL_408669,"Dept. of Virology III, National Institute of Infectious Diseases","Pathogen Genomics Center, National Institute of Infectious Diseases",Tsuyoshi Sekizuka et al
EPI_ISL_410531,"Dept. of Pathology, National Institute of Infectious Diseases","Pathogen Genomics Center, National Institute of Infectious Diseases",Tsuyoshi Sekizuka et al
EPI_ISL_410532,"Dept. of Pathology, National Institute of Infectious Diseases","Pathogen Genomics Center, National Institute of Infectious Diseases",Tsuyoshi Sekizuka et al
EPI_ISL_419296,Kochi Prefectural Institute of Public Health,"Pathogen Genomics Center, National Institute of Infectious Diseases",Tsuyoshi Sekizuka et al
EPI_ISL_419297,Chiba Prefectural Institute of Public Health,"Pathogen Genomics Center, National Institute of Infectious Diseases",Tsuyoshi Sekizuka et al
EPI_ISL_419298,Chiba Prefectural Institute of Public Health,"Pathogen Genomics Center, National Institute of Infectious Diseases",Tsuyoshi Sekizuka et al
EPI_ISL_419299,Ishikawa Prefectural Institute of Public Health and Environmental Science,"Pathogen Genomics Center, National Institute of Infectious Diseases",Tsuyoshi Sekizuka et al
EPI_ISL_419300,Ishikawa Prefectural Institute of Public Health and Environmental Science,"Pathogen Genomics Center, National Institute of Infectious Diseases",Tsuyoshi Sekizuka et al
EPI_ISL_419301,Saitama Prefectural Institute of Public Health,"Pathogen Genomics Center, National Institute of Infectious Diseases",Tsuyoshi Sekizuka et al
EPI_ISL_419302,Saitama Prefectural Institute of Public Health,"Pathogen Genomics Center, National Institute of Infectious Diseases",Tsuyoshi Sekizuka et al
EPI_ISL_419303,Saitama Prefectural Institute of Public Health,"Pathogen Genomics Center, National Institute of Infectious Diseases",Tsuyoshi Sekizuka et al
EPI_ISL_419304,Saitama Prefectural Institute of Public Health,"Pathogen Genomics Center, National Institute of Infectious Diseases",Tsuyoshi Sekizuka et al
EPI_ISL_419305,Saitama Prefectural Institute of Public Health,"Pathogen Genomics Center, National Institute of Infectious Diseases",Tsuyoshi Sekizuka et al
EPI_ISL_419306,Saitama Prefectural Institute of Public Health,"Pathogen Genomics Center, National Institute of Infectious Diseases",Tsuyoshi Sekizuka et al
EPI_ISL_419307,Saitama Prefectural Institute of Public Health,"Pathogen Genomics Center, National Institute of Infectious Diseases",Tsuyoshi Sekizuka et al
EPI_ISL_419308,Saitama Prefectural Institute of Public Health,"Pathogen Genomics Center, National Institute of Infectious Diseases",Tsuyoshi Sekizuka et al
EPI_ISL_419309,Chiba Prefectural Institute of Public Health,"Pathogen Genomics Center, National Institute of Infectious Diseases",Tsuyoshi Sekizuka et al
EPI_ISL_419310,Chiba Prefectural Institute of Public Health,"Pathogen Genomics Center, National Institute of Infectious Diseases",Tsuyoshi Sekizuka et al
EPI_ISL_419311,Chiba Prefectural Institute of Public Health,"Pathogen Genomics Center, National Institute of Infectious Diseases",Tsuyoshi Sekizuka et al
EPI_ISL_416524,Saitama Medical University Hospital,Saitama Medical University,Kazuo Imai et al
EPI_ISL_416525,Saitama Medical University,Saitama Medical University,Kazuo Imai et al
EPI_ISL_413459,"Department of Pathology, Toshima Hospital","Pathogen Genomics Center, National Institute of Infectious Diseases",Tsuyoshi Sekizuka et al
EPI_ISL_408665,"Dept. of Virology III, National Institute of Infectious Diseases","Pathogen Genomics Center, National Institute of Infectious Diseases",Tsuyoshi Sekizuka et al
EPI_ISL_408666,"Dept. of Virology III, National Institute of Infectious Diseases","Pathogen Genomics Center, National Institute of Infectious Diseases",Tsuyoshi Sekizuka et al
EPI_ISL_408667,"Dept. of Virology III, National Institute of Infectious Diseases","Pathogen Genomics Center, National Institute of Infectious Diseases",Tsuyoshi Sekizuka et al
EPI_ISL_418809,University of Wisconsin - Madison: Influenza Research Institute,"University of Wisconsin Madison, AIDS Vaccine Research Laboratories",Katarina Braun et al
EPI_ISL_421253,Jiangxi Province Center for Disease Control and Prevention,Jiangxi Province Center for Disease Control and Prevention,JianXiong Li et al
EPI_ISL_421256,Jiangxi Province Center for Disease Control and Prevention,Jiangxi Province Center for Disease Control and Prevention,JianXiong Li et al
EPI_ISL_408488,"National Institute for Viral Disease Control and Prevention, China CDC","National Institute for Viral Disease Control & Prevention, CCDC",Wenjie Tan et al
EPI_ISL_411950,"NHC Key laboratory of Enteric Pathogenic Microbiology, Institute of Pathogenic Microbiology",Jiangsu Provincial Center for Disease Control & Prevention,Lunbiao Cui et al
EPI_ISL_411952,"NHC Key laboratory of Enteric Pathogenic Microbiology, Institute of Pathogenic Microbiology",Jiangsu Provincial Center for Disease Control & Prevention,Kangchen Zhao et al
EPI_ISL_411953,"NHC Key laboratory of Enteric Pathogenic Microbiology, Institute of Pathogenic Microbiology",Jiangsu Provincial Center for Disease Control & Prevention,Kangchen Zhao et al
EPI_ISL_408486,"National Institute for Viral Disease Control and Prevention, China CDC","National Institute for Viral Disease Control & Prevention, CCDC",Wenjie Tan et al
EPI_ISL_412459,Jingzhou Center for Disease Control and Prevention,Hubei Provincial Center for Disease Control and Prevention,Bin Fang et al
EPI_ISL_421237,Jiangxi Province Center for Disease Control and Prevention,Jiangxi Province Center for Disease Control and Prevention,JianXiong Li et al
EPI_ISL_455463,Jiangxi Province Center for Disease Control and Prevention,Jiangxi Province Center for Disease Control and Prevention,JianXiong Li et al
EPI_ISL_429992,Biolab Diagnostic Laboratories,Andersen lab at Scripps Research,Issa Abu-Dayyeh et al
EPI_ISL_429993,Biolab Diagnostic Laboratories,Andersen lab at Scripps Research,Issa Abu-Dayyeh et al
EPI_ISL_450186,Biolab Diagnostic Laboratories,Andersen lab at Scripps Research,Issa Abu-Dayyeh et al
EPI_ISL_450187,Biolab Diagnostic Laboratories,Andersen lab at Scripps Research,Issa Abu-Dayyeh et al
EPI_ISL_450188,Biolab Diagnostic Laboratories,Andersen lab at Scripps Research,Issa Abu-Dayyeh et al
EPI_ISL_450189,Biolab Diagnostic Laboratories,Andersen lab at Scripps Research,Issa Abu-Dayyeh et al
EPI_ISL_429994,Biolab Diagnostic Laboratories,Andersen lab at Scripps Research,Issa Abu-Dayyeh et al
EPI_ISL_429995,Biolab Diagnostic Laboratories,Andersen lab at Scripps Research,Issa Abu-Dayyeh et al
EPI_ISL_429996,Biolab Diagnostic Laboratories,Andersen lab at Scripps Research,Issa Abu-Dayyeh et al
EPI_ISL_429997,Biolab Diagnostic Laboratories,Andersen lab at Scripps Research,Issa Abu-Dayyeh et al
EPI_ISL_429998,Biolab Diagnostic Laboratories,Andersen lab at Scripps Research,Issa Abu-Dayyeh et al
EPI_ISL_429999,Biolab Diagnostic Laboratories,Andersen lab at Scripps Research,Issa Abu-Dayyeh et al
EPI_ISL_430000,Biolab Diagnostic Laboratories,Andersen lab at Scripps Research,Issa Abu-Dayyeh et al
EPI_ISL_430001,Biolab Diagnostic Laboratories,Andersen lab at Scripps Research,Issa Abu-Dayyeh et al
EPI_ISL_430002,Biolab Diagnostic Laboratories,Andersen lab at Scripps Research,Issa Abu-Dayyeh et al
EPI_ISL_430003,Biolab Diagnostic Laboratories,Andersen lab at Scripps Research,Issa Abu-Dayyeh et al
EPI_ISL_430004,Biolab Diagnostic Laboratories,Andersen lab at Scripps Research,Issa Abu-Dayyeh et al
EPI_ISL_430005,Biolab Diagnostic Laboratories,Andersen lab at Scripps Research,Issa Abu-Dayyeh et al
EPI_ISL_430006,Biolab Diagnostic Laboratories,Andersen lab at Scripps Research,Issa Abu-Dayyeh et al
EPI_ISL_430007,Biolab Diagnostic Laboratories,Andersen lab at Scripps Research,Issa Abu-Dayyeh et al
EPI_ISL_430008,Biolab Diagnostic Laboratories,Andersen lab at Scripps Research,Issa Abu-Dayyeh et al
EPI_ISL_430009,Biolab Diagnostic Laboratories,Andersen lab at Scripps Research,Issa Abu-Dayyeh et al
EPI_ISL_430011,Biolab Diagnostic Laboratories,Andersen lab at Scripps Research,Issa Abu-Dayyeh et al
EPI_ISL_430012,Biolab Diagnostic Laboratories,Andersen lab at Scripps Research,Issa Abu-Dayyeh et al
EPI_ISL_430013,Biolab Diagnostic Laboratories,Andersen lab at Scripps Research,Issa Abu-Dayyeh et al
EPI_ISL_430014,Biolab Diagnostic Laboratories,Andersen lab at Scripps Research,Issa Abu-Dayyeh et al
EPI_ISL_430015,Biolab Diagnostic Laboratories,Andersen lab at Scripps Research,Issa Abu-Dayyeh et al
EPI_ISL_434516,Biolab Diagnostic Laboratories,Andersen lab at Scripps Research,Issa Abu-Dayyeh et al
EPI_ISL_454497,"RSE ""National Center for Biotechnology""","RSE ""National Center for Biotechnology""",Alexandr Shevtsov et al
EPI_ISL_454576,"Laboratory of virology, National Center of Expertise","Laboratory of molecular-genetic research, National Center of Expertise, Kazakhstan National Center for Biotechnology, Kazakhstan",Abdaliyev Askar et al
EPI_ISL_454498,"RSE ""National Center for Biotechnology""","RSE ""National Center for Biotechnology""",Alexandr Shevtsov et al
EPI_ISL_454499,"RSE ""National Center for Biotechnology""","RSE ""National Center for Biotechnology""",Alexandr Shevtsov et al
EPI_ISL_454577,"Laboratory of virology, National Center of Expertise","Laboratory of molecular-genetic research, National Center of Expertise, Kazakhstan National Center for Biotechnology, Kazakhstan",Abdaliyev Askar et al
EPI_ISL_454579,"Laboratory of virology, National Center of Expertise","Laboratory of molecular-genetic research, National Center of Expertise, Kazakhstan National Center for Biotechnology, Kazakhstan",Abdaliyev Askar et al
EPI_ISL_454500,"RSE ""National Center for Biotechnology""","RSE ""National Center for Biotechnology""",Alexandr Shevtsov et al
EPI_ISL_454580,"Laboratory of virology, National Center of Expertise","Laboratory of molecular-genetic research, National Center of Expertise, Kazakhstan National Center for Biotechnology, Kazakhstan",Abdaliyev Askar et al
EPI_ISL_454501,"RSE ""National Center for Biotechnology""","RSE ""National Center for Biotechnology""",Alexandr Shevtsov et al
EPI_ISL_454502,"RSE ""National Center for Biotechnology""","RSE ""National Center for Biotechnology""",Alexandr Shevtsov et al
EPI_ISL_454503,"RSE ""National Center for Biotechnology""","RSE ""National Center for Biotechnology""",Alexandr Shevtsov et al
EPI_ISL_454582,"Laboratory of virology, National Center of Expertise","Laboratory of molecular-genetic research, National Center of Expertise, Kazakhstan National Center for Biotechnology, Kazakhstan",Abdaliyev Askar et al
EPI_ISL_454584,"Laboratory of virology, National Center of Expertise","Laboratory of molecular-genetic research, National Center for Expertise, Kazakhstan National Center for Biotechnology, Kazakhstan",Abdaliyev Askar et al
EPI_ISL_454586,"Laboratory of virology, National Center of Expertise","Laboratory of molecular-genetic research, National Center for Expertise, Kazakhstan National Center for Biotechnology, Kazakhstan",Abdaliyev Askar et al
EPI_ISL_454504,"RSE ""National Center for Biotechnology""","RSE ""National Center for Biotechnology""",Alexandr Shevtsov et al
EPI_ISL_454505,"RSE ""National Center for Biotechnology""","RSE ""National Center for Biotechnology""",Alexandr Shevtsov et al
EPI_ISL_454587,"Laboratory of virology, National Center of Expertise","Laboratory of molecular-genetic research, National Center of Expertise, Kazakhstan National Center for Biotechnology, Kazakhstan",Abdaliyev Askar et al
EPI_ISL_454506,"RSE ""National Center for Biotechnology""","RSE ""National Center for Biotechnology""",Alexandr Shevtsov et al
EPI_ISL_454507,"RSE ""National Center for Biotechnology""","RSE ""National Center for Biotechnology""",Alexandr Shevtsov et al
EPI_ISL_454508,"RSE ""National Center for Biotechnology""","RSE ""National Center for Biotechnology""",Alexandr Shevtsov et al
EPI_ISL_454509,"RSE ""National Center for Biotechnology""","RSE ""National Center for Biotechnology""",Alexandr Shevtsov et al
EPI_ISL_454510,"RSE ""National Center for Biotechnology""","RSE ""National Center for Biotechnology""",Alexandr Shevtsov et al
EPI_ISL_454511,"RSE ""National Center for Biotechnology""","RSE ""National Center for Biotechnology""",Alexandr Shevtsov et al
EPI_ISL_454589,"Laboratory of virology, National Center of Expertise","Laboratory of molecular-genetic research, National Center for Expertise, Kazakhstan National Center for Biotechnology, Kazakhstan",Abdaliyev Askar et al
EPI_ISL_454590,"Laboratory of virology, National Center of Expertise","Laboratory of molecular-genetic research, National Center of Expertise, Kazakhstan National Center for Biotechnology, Kazakhstan",Abdaliyev Askar et al
EPI_ISL_454591,"Laboratory of virology, National Center of Expertise","Laboratory of molecular-genetic research, National Center of Expertise, Kazakhstan National Center for Biotechnology, Kazakhstan",Abdaliyev Askar et al
EPI_ISL_454512,"RSE ""National Center for Biotechnology""","RSE ""National Center for Biotechnology""",Alexandr Shevtsov et al
EPI_ISL_454513,"RSE ""National Center for Biotechnology""","RSE ""National Center for Biotechnology""",Alexandr Shevtsov et al
EPI_ISL_454599,"Laboratory of virology, National Center of Expertise","Laboratory of molecular-genetic research, National Center for Expertise, Kazakhstan National Center for Biotechnology, Kazakhstan",Abdaliyev Askar et al
EPI_ISL_454600,"Laboratory of virology, National Center of Expertise","Laboratory of molecular-genetic research, National Center for Expertise, Kazakhstan National Center for Biotechnology, Kazakhstan",Abdaliyev Askar et al
EPI_ISL_454601,"Laboratory of virology, National Center of Expertise","Laboratory of molecular-genetic research, National Center of Expertise, Kazakhstan National Center for Biotechnology, Kazakhstan",Abdaliyev Askar et al
EPI_ISL_454593,"Laboratory of virology, National Center of Expertise","Laboratory of molecular-genetic research, National Center of Expertise, Kazakhstan National Center for Biotechnology, Kazakhstan",Abdaliyev Askar et al
EPI_ISL_454594,"Laboratory of virology, National Center of Expertise","Laboratory of molecular-genetic research, National Center of Expertise, Kazakhstan National Center for Biotechnology, Kazakhstan",Abdaliyev Askar et al
EPI_ISL_454596,"Laboratory of virology, National Center of Expertise","Laboratory of molecular-genetic research, National Center for Expertise, Kazakhstan National Center for Biotechnology, Kazakhstan",Abdaliyev Askar et al
EPI_ISL_454603,"Laboratory of virology, National Center of Expertise","Laboratory of molecular-genetic research, National Center of Expertise, Kazakhstan National Center for Biotechnology, Kazakhstan",Abdaliyev Askar et al
EPI_ISL_454604,"Laboratory of virology, National Center of Expertise","Laboratory of molecular-genetic research, National Center for Expertise, Kazakhstan National Center for Biotechnology, Kazakhstan",Abdaliyev Askar et al
EPI_ISL_454597,"Laboratory of virology, National Center of Expertise","Laboratory of molecular-genetic research, National Center for Expertise, Kazakhstan National Center for Biotechnology, Kazakhstan",Abdaliyev Askar et al
EPI_ISL_454598,"Laboratory of virology, National Center of Expertise","Laboratory of molecular-genetic research, National Center of Expertise, Kazakhstan National Center for Biotechnology, Kazakhstan",Abdaliyev Askar et al
EPI_ISL_454514,"RSE ""National Center for Biotechnology""","RSE ""National Center for Biotechnology""",Alexandr Shevtsov et al
EPI_ISL_454515,"RSE ""National Center for Biotechnology""","RSE ""National Center for Biotechnology""",Alexandr Shevtsov et al
EPI_ISL_454516,"RSE ""National Center for Biotechnology""","RSE ""National Center for Biotechnology""",Alexandr Shevtsov et al
EPI_ISL_454517,"RSE ""National Center for Biotechnology""","RSE ""National Center for Biotechnology""",Alexandr Shevtsov et al
EPI_ISL_454518,"RSE ""National Center for Biotechnology""","RSE ""National Center for Biotechnology""",Alexandr Shevtsov et al
EPI_ISL_454585,"Laboratory of virology, National Center of Expertise","Laboratory of molecular-genetic research, National Center for Expertise, Kazakhstan National Center for Biotechnology, Kazakhstan",Abdaliyev Askar et al
EPI_ISL_454519,"RSE ""National Center for Biotechnology""","RSE ""National Center for Biotechnology""",Alexandr Shevtsov et al
EPI_ISL_454520,"RSE ""National Center for Biotechnology""","RSE ""National Center for Biotechnology""",Alexandr Shevtsov et al
EPI_ISL_454575,"Laboratory of virology, National Center of Expertise","Laboratory of molecular-genetic research, National Center for Expertise, Kazakhstan National Center for Biotechnology, Kazakhstan",Abdaliyev Askar et al
EPI_ISL_454571,National Center of Expertise,"National Center for Expertise, National Center for Biotechnology, Kazakhstan",Abdaliyev Askar et al
EPI_ISL_454572,National Center of Expertise,"National Center for Expertise, Kazakhstan National Center for Biotechnology, Kazakhstan",Abdaliyev Askar et al
EPI_ISL_435045,Laboratory of Applied Genetics,"RSE ""National Center for Biotechnology""",Shevtsov et al
EPI_ISL_435046,Laboratory of Applied Genetics,"RSE ""National Center for Biotechnology""",Shevtsov et al
EPI_ISL_435047,Laboratory of Applied Genetics,"RSE ""National Center for Biotechnology""",Shevtsov et al
EPI_ISL_435048,Laboratory of Applied Genetics,"RSE ""National Center for Biotechnology""",Shevtsov et al
EPI_ISL_457999,unknown,Centre For Biotechnology Research and Development,Matoke-Muhia et al
EPI_ISL_457833,National Public Health Laboratory,KEMRI-Wellcome Trust Research Programme/KEMRI-CGMR-C Kilifi,Githinji G. et al 2020 et al
EPI_ISL_457834,National Public Health Laboratory,KEMRI-Wellcome Trust Research Programme/KEMRI-CGMR-C Kilifi,Githinji G. et al 2020 et al
EPI_ISL_457836,National Public Health Laboratory,KEMRI-Wellcome Trust Research Programme/KEMRI-CGMR-C Kilifi,Githinji G. et al 2020 et al
EPI_ISL_457838,National Public Health Laboratory,KEMRI-Wellcome Trust Research Programme/KEMRI-CGMR-C Kilifi,Githinji G. et al 2020 et al
EPI_ISL_457843,National Public Health Laboratory,KEMRI-Wellcome Trust Research Programme/KEMRI-CGMR-C Kilifi,Githinji G. et al 2020 et al
EPI_ISL_457844,National Public Health Laboratory,KEMRI-Wellcome Trust Research Programme/KEMRI-CGMR-C Kilifi,Githinji G. et al 2020 et al
EPI_ISL_457932,KEMRI-Centre for Virus Research,KEMRI-Wellcome Trust Research Programme/KEMRI-CGMR-C Kilifi,Githinji G. et al 2020 et al
EPI_ISL_457933,KEMRI-Centre for Virus Research,KEMRI-Wellcome Trust Research Programme/KEMRI-CGMR-C Kilifi,Githinji G. et al 2020 et al
EPI_ISL_457934,KEMRI-Centre for Virus Research,KEMRI-Wellcome Trust Research Programme/KEMRI-CGMR-C Kilifi,Githinji G. et al 2020 et al
EPI_ISL_421652,Dasman Diabetes Institute,Dasman Diabetes Institute,Fahd Al-Mulla et al
EPI_ISL_422426,JABER AL AHMAD AL SABAH HOSPITAL – KUWAIT CITY,Dasman Diabetes Institute,Fahd Al-Mulla et al
EPI_ISL_422424,Jaber Al Ahmad Al Sabah Hospital,Dasman diabetes Institute,Fahd Al-Mulla et al
EPI_ISL_422427,JABER AL AHMAD AL SABAH HOSPITAL – KUWAIT CITY,Dasman Diabetes Institute,Fahd Al-Mulla et al
EPI_ISL_416541,Dasman Diabetes Institute and Virology Laboratory Ministry of Health,Dasman Diabetes Institute,Fahd Al-Mulla et al
EPI_ISL_416458,Virology laboratory Ministry of Health Kuwait sequenced at Dasman Diabetes Institute,Dasman Diabetes Institute,Fahd Al-Mulla et al
EPI_ISL_416542,Dasman Diabetes Institute,Dasman Diabetes Institute,Fahd Al-Mulla et al
EPI_ISL_416543,Dasman Diabetes Institute,Dasman Diabetes Institute,Fahd Al-Mulla et al
EPI_ISL_421653,E. Gulbja Laboratorija,Latvian Biomedical Research and Study Centre,Ivars Silamiķelis et al
EPI_ISL_437089,Latvijas Infektoloģijas centrs,Latvian Biomedical Research and Study Centre,Ivars Silamiķelis et al
EPI_ISL_437090,Latvijas Infektoloģijas centrs,Latvian Biomedical Research and Study Centre,Ivars Silamiķelis et al
EPI_ISL_437091,Latvijas Infektoloģijas centrs,Latvian Biomedical Research and Study Centre,Ivars Silamiķelis et al
EPI_ISL_437092,Latvijas Infektoloģijas centrs,Latvian Biomedical Research and Study Centre,Ivars Silamiķelis et al
EPI_ISL_437093,Latvijas Infektoloģijas centrs,Latvian Biomedical Research and Study Centre,Ivars Silamiķelis et al
EPI_ISL_437094,Latvijas Infektoloģijas centrs,Latvian Biomedical Research and Study Centre,Ivars Silamiķelis et al
EPI_ISL_437095,Latvijas Infektoloģijas centrs,Latvian Biomedical Research and Study Centre,Ivars Silamiķelis et al
EPI_ISL_437096,Latvijas Infektoloģijas centrs,Latvian Biomedical Research and Study Centre,Ivars Silamiķelis et al
EPI_ISL_450518,E. Gulbja Laboratorija,Latvian Biomedical Research and Study Centre,Ivars Silamiķelis et al
EPI_ISL_450519,E. Gulbja Laboratorija,Latvian Biomedical Research and Study Centre,Ivars Silamiķelis et al
EPI_ISL_421654,E. Gulbja Laboratorija,Latvian Biomedical Research and Study Centre,Ivars Silamiķelis et al
EPI_ISL_450520,Centrālā Laboratorija,Latvian Biomedical Research and Study Centre,Ivars Silamiķelis et al
EPI_ISL_450521,Centrālā Laboratorija,Latvian Biomedical Research and Study Centre,Ivars Silamiķelis et al
EPI_ISL_450522,Centrālā Laboratorija,Latvian Biomedical Research and Study Centre,Ivars Silamiķelis et al
EPI_ISL_450523,Centrālā Laboratorija,Latvian Biomedical Research and Study Centre,Ivars Silamiķelis et al
EPI_ISL_450524,Centrālā Laboratorija,Latvian Biomedical Research and Study Centre,Ivars Silamiķelis et al
EPI_ISL_421655,E. Gulbja Laboratorija,Latvian Biomedical Research and Study Centre,Ivars Silamiķelis et al
EPI_ISL_421656,E. Gulbja Laboratorija,Latvian Biomedical Research and Study Centre,Ivars Silamiķelis et al
EPI_ISL_426285,E. Gulbja Laboratorija,Latvian Biomedical Research and Study Centre,Ivars Silamiķelis et al
EPI_ISL_426286,E. Gulbja Laboratorija,Latvian Biomedical Research and Study Centre,Ivars Silamiķelis et al
EPI_ISL_426287,E. Gulbja Laboratorija,Latvian Biomedical Research and Study Centre,Ivars Silamiķelis et al
EPI_ISL_426288,E. Gulbja Laboratorija,Latvian Biomedical Research and Study Centre,Ivars Silamiķelis et al
EPI_ISL_426289,E. Gulbja Laboratorija,Latvian Biomedical Research and Study Centre,Ivars Silamiķelis et al
EPI_ISL_450516,Rafik Hariri University Hospital,Rafik Hariri University Hospital,Rita Feghali et al
EPI_ISL_450508,Rafik Hariri University Hospital,Rafik Hariri University Hospital,Rita Feghali et al
EPI_ISL_450509,Rafik Hariri University Hospital,Rafik Hariri University Hospital,Rita Feghali et al
EPI_ISL_450511,Rafik Hariri University Hospital,Rafik Hariri University Hospital,Rita Feghali et al
EPI_ISL_450512,Rafik Hariri University Hospital,Rafik Hariri University Hospital,Rita Feghali et al
EPI_ISL_454420,Rafik Hariri University Hospital,Rafik Hariri University Hospital,Rita Feghali et al
EPI_ISL_450514,Rafik Hariri University Hospital,Rafik Hariri University Hospital,Rita Feghali et al
EPI_ISL_450515,Rafik Hariri University Hospital,Rafik Hariri University Hospital,Rita Feghali et al
EPI_ISL_429852,Centers for Disease Control and Prevention of Lishui,Department of Inspection，Centers for Disease Control and Prevention of Lishui,Wang Xiaoguang et al
EPI_ISL_429853,Centers for Disease Control and Prevention of Lishui,Department of Inspection，Centers for Disease Control and Prevention of Lishui,Wang Xiaoguang et al
EPI_ISL_429854,Centers for Disease Control and Prevention of Lishui,Department of Inspection，Centers for Disease Control and Prevention of Lishui,Wang Xiaoguang et al
EPI_ISL_429855,Centers for Disease Control and Prevention of Lishui,Department of Inspection，Centers for Disease Control and Prevention of Lishui,Wang Xiaoguang et al
EPI_ISL_419562,"Laboratoire National de Santé, Microbiology, Virology","Laboratoire National de Santé, Microbiology, Epidemiology and Microbial Genomics",Anke Wienecke-Baldacchino et al
EPI_ISL_445064,"Laboratoire National de Sante, Microbiology, Virology","Laboratoire National de Sante, Microbiology, Epidemiology and Microbial Genomics",Anke Wienecke-Baldacchino et al
EPI_ISL_421763,"Laboratoire National de Sante, Microbiology, Virology","Laboratoire National de Sante, Microbiology, Epidemiology and Microbial Genomics",Anke Wienecke-Baldacchino et al
EPI_ISL_428949,"Laboratoire National de Sante, Microbiology, Virology","Laboratoire National de Sante, Microbiology, Epidemiology and Microbial Genomics",Anke Wienecke-Baldacchino et al
EPI_ISL_428955,"Laboratoire National de Sante, Microbiology, Virology","Laboratoire National de Sante, Microbiology, Epidemiology and Microbial Genomics",Anke Wienecke-Baldacchino et al
EPI_ISL_428942,"Laboratoire National de Sante, Microbiology, Virology","Laboratoire National de Sante, Microbiology, Epidemiology and Microbial Genomics",Anke Wienecke-Baldacchino et al
EPI_ISL_419563,"Laboratoire National de Santé, Microbiology, Virology","Laboratoire National de Santé, Microbiology, Epidemiology and Microbial Genomics",Anke Wienecke-Baldacchino et al
EPI_ISL_417534,"Laboratoire Nationale de Santé, Microbiology, Virology","Laboratoire Nationale de Santé, Microbiology, Epidemiology and Microbial Genomics",Anke Wienecke-Baldacchino et al
EPI_ISL_429719,"Laboratoire National de Sante, Microbiology, Virology","Laboratoire National de Sante, Microbiology, Epidemiology and Microbial Genomics",Anke Wienecke-Baldacchino et al
EPI_ISL_434495,"Laboratoire National de Sante, Microbiology, Virology","Laboratoire National de Sante, Microbiology, Epidemiology and Microbial Genomics",Anke Wienecke-Baldacchino et al
EPI_ISL_429760,"Laboratoire National de Sante, Microbiology, Virology","Laboratoire National de Sante, Microbiology, Epidemiology and Microbial Genomics",Anke Wienecke-Baldacchino et al
EPI_ISL_421743,"Laboratoire National de Sante, Microbiology, Virology","Laboratoire National de Sante, Microbiology, Epidemiology and Microbial Genomics",Anke Wienecke-Baldacchino et al
EPI_ISL_434496,"Laboratoire National de Sante, Microbiology, Virology","Laboratoire National de Sante, Microbiology, Epidemiology and Microbial Genomics",Anke Wienecke-Baldacchino et al
EPI_ISL_434503,"Laboratoire National de Sante, Microbiology, Virology","Laboratoire National de Sante, Microbiology, Epidemiology and Microbial Genomics",Anke Wienecke-Baldacchino et al
EPI_ISL_419564,"Laboratoire National de Santé, Microbiology, Virology","Laboratoire National de Santé, Microbiology, Epidemiology and Microbial Genomics",Anke Wienecke-Baldacchino et al
EPI_ISL_434501,"Laboratoire National de Sante, Microbiology, Virology","Laboratoire National de Sante, Microbiology, Epidemiology and Microbial Genomics",Anke Wienecke-Baldacchino et al
EPI_ISL_434499,"Laboratoire National de Sante, Microbiology, Virology","Laboratoire National de Sante, Microbiology, Epidemiology and Microbial Genomics",Anke Wienecke-Baldacchino et al
EPI_ISL_429729,"Laboratoire National de Sante, Microbiology, Virology","Laboratoire National de Sante, Microbiology, Epidemiology and Microbial Genomics",Anke Wienecke-Baldacchino et al
EPI_ISL_428952,"Laboratoire National de Sante, Microbiology, Virology","Laboratoire National de Sante, Microbiology, Epidemiology and Microbial Genomics",Anke Wienecke-Baldacchino et al
EPI_ISL_428948,"Laboratoire National de Sante, Microbiology, Virology","Laboratoire National de Sante, Microbiology, Epidemiology and Microbial Genomics",Anke Wienecke-Baldacchino et al
EPI_ISL_419565,"Laboratoire National de Santé, Microbiology, Virology","Laboratoire National de Santé, Microbiology, Epidemiology and Microbial Genomics",Anke Wienecke-Baldacchino et al
EPI_ISL_429763,"Laboratoire National de Sante, Microbiology, Virology","Laboratoire National de Sante, Microbiology, Epidemiology and Microbial Genomics",Anke Wienecke-Baldacchino et al
EPI_ISL_419566,"Laboratoire National de Santé, Microbiology, Virology","Laboratoire National de Santé, Microbiology, Epidemiology and Microbial Genomics",Anke Wienecke-Baldacchino et al
EPI_ISL_459893,"Laboratoire National de Sante, Microbiology, Virology","Laboratoire National de Sante, Microbiology, Epidemiology and Microbial Genomics",Anke Wienecke-Baldacchino et al
EPI_ISL_429781,"Laboratoire National de Sante, Microbiology, Virology","Laboratoire National de Sante, Microbiology, Epidemiology and Microbial Genomics",Anke Wienecke-Baldacchino et al
EPI_ISL_419567,"Laboratoire National de Santé, Microbiology, Virology","Laboratoire National de Santé, Microbiology, Epidemiology and Microbial Genomics",Anke Wienecke-Baldacchino et al
EPI_ISL_445054,"Laboratoire National de Sante, Microbiology, Virology","Laboratoire National de Sante, Microbiology, Epidemiology and Microbial Genomics",Anke Wienecke-Baldacchino et al
EPI_ISL_429761,"Laboratoire National de Sante, Microbiology, Virology","Laboratoire National de Sante, Microbiology, Epidemiology and Microbial Genomics",Anke Wienecke-Baldacchino et al
EPI_ISL_429725,"Laboratoire National de Sante, Microbiology, Virology","Laboratoire National de Sante, Microbiology, Epidemiology and Microbial Genomics",Anke Wienecke-Baldacchino et al
EPI_ISL_419568,"Laboratoire National de Santé, Microbiology, Virology","Laboratoire National de Santé, Microbiology, Epidemiology and Microbial Genomics",Anke Wienecke-Baldacchino et al
EPI_ISL_429766,"Laboratoire National de Sante, Microbiology, Virology","Laboratoire National de Sante, Microbiology, Epidemiology and Microbial Genomics",Anke Wienecke-Baldacchino et al
EPI_ISL_421754,"Laboratoire National de Sante, Microbiology, Virology","Laboratoire National de Sante, Microbiology, Epidemiology and Microbial Genomics",Anke Wienecke-Baldacchino et al
EPI_ISL_421746,"Laboratoire National de Sante, Microbiology, Virology","Laboratoire National de Sante, Microbiology, Epidemiology and Microbial Genomics",Anke Wienecke-Baldacchino et al
EPI_ISL_445070,"Laboratoire National de Sante, Microbiology, Virology","Laboratoire National de Sante, Microbiology, Epidemiology and Microbial Genomics",Anke Wienecke-Baldacchino et al
EPI_ISL_421749,"Laboratoire National de Sante, Microbiology, Virology","Laboratoire National de Sante, Microbiology, Epidemiology and Microbial Genomics",Anke Wienecke-Baldacchino et al
EPI_ISL_434494,"Laboratoire National de Sante, Microbiology, Virology","Laboratoire National de Sante, Microbiology, Epidemiology and Microbial Genomics",Anke Wienecke-Baldacchino et al
EPI_ISL_419569,"Laboratoire National de Santé, Microbiology, Virology","Laboratoire National de Santé, Microbiology, Epidemiology and Microbial Genomics",Anke Wienecke-Baldacchino et al
EPI_ISL_434487,"Laboratoire National de Sante, Microbiology, Virology","Laboratoire National de Sante, Microbiology, Epidemiology and Microbial Genomics",Anke Wienecke-Baldacchino et al
EPI_ISL_429777,"Laboratoire National de Sante, Microbiology, Virology","Laboratoire National de Sante, Microbiology, Epidemiology and Microbial Genomics",Anke Wienecke-Baldacchino et al
EPI_ISL_429768,"Laboratoire National de Sante, Microbiology, Virology","Laboratoire National de Sante, Microbiology, Epidemiology and Microbial Genomics",Anke Wienecke-Baldacchino et al
EPI_ISL_428946,"Laboratoire National de Sante, Microbiology, Virology","Laboratoire National de Sante, Microbiology, Epidemiology and Microbial Genomics",Anke Wienecke-Baldacchino et al
EPI_ISL_445061,"Laboratoire National de Sante, Microbiology, Virology","Laboratoire National de Sante, Microbiology, Epidemiology and Microbial Genomics",Anke Wienecke-Baldacchino et al
EPI_ISL_419570,"Laboratoire National de Santé, Microbiology, Virology","Laboratoire National de Santé, Microbiology, Epidemiology and Microbial Genomics",Anke Wienecke-Baldacchino et al
EPI_ISL_428953,"Laboratoire National de Sante, Microbiology, Virology","Laboratoire National de Sante, Microbiology, Epidemiology and Microbial Genomics",Anke Wienecke-Baldacchino et al
EPI_ISL_434493,"Laboratoire National de Sante, Microbiology, Virology","Laboratoire National de Sante, Microbiology, Epidemiology and Microbial Genomics",Anke Wienecke-Baldacchino et al
EPI_ISL_428944,"Laboratoire National de Sante, Microbiology, Virology","Laboratoire National de Sante, Microbiology, Epidemiology and Microbial Genomics",Anke Wienecke-Baldacchino et al
EPI_ISL_429712,"Laboratoire National de Sante, Microbiology, Virology","Laboratoire National de Sante, Microbiology, Epidemiology and Microbial Genomics",Anke Wienecke-Baldacchino et al
EPI_ISL_445075,"Laboratoire National de Sante, Microbiology, Virology","Laboratoire National de Sante, Microbiology, Epidemiology and Microbial Genomics",Anke Wienecke-Baldacchino et al
EPI_ISL_421758,"Laboratoire National de Sante, Microbiology, Virology","Laboratoire National de Sante, Microbiology, Epidemiology and Microbial Genomics",Anke Wienecke-Baldacchino et al
EPI_ISL_419571,"Laboratoire National de Santé, Microbiology, Virology","Laboratoire National de Santé, Microbiology, Epidemiology and Microbial Genomics",Anke Wienecke-Baldacchino et al
EPI_ISL_421740,"Laboratoire National de Sante, Microbiology, Virology","Laboratoire National de Sante, Microbiology, Epidemiology and Microbial Genomics",Anke Wienecke-Baldacchino et al
EPI_ISL_459894,"Laboratoire National de Sante, Microbiology, Virology","Laboratoire National de Sante, Microbiology, Epidemiology and Microbial Genomics",Anke Wienecke-Baldacchino et al
EPI_ISL_429742,"Laboratoire National de Sante, Microbiology, Virology","Laboratoire National de Sante, Microbiology, Epidemiology and Microbial Genomics",Anke Wienecke-Baldacchino et al
EPI_ISL_428950,"Laboratoire National de Sante, Microbiology, Virology","Laboratoire National de Sante, Microbiology, Epidemiology and Microbial Genomics",Anke Wienecke-Baldacchino et al
EPI_ISL_445065,"Laboratoire National de Sante, Microbiology, Virology","Laboratoire National de Sante, Microbiology, Epidemiology and Microbial Genomics",Anke Wienecke-Baldacchino et al
EPI_ISL_434488,"Laboratoire National de Sante, Microbiology, Virology","Laboratoire National de Sante, Microbiology, Epidemiology and Microbial Genomics",Anke Wienecke-Baldacchino et al
EPI_ISL_429764,"Laboratoire National de Sante, Microbiology, Virology","Laboratoire National de Sante, Microbiology, Epidemiology and Microbial Genomics",Anke Wienecke-Baldacchino et al
EPI_ISL_419572,"Laboratoire National de Santé, Microbiology, Virology","Laboratoire National de Santé, Microbiology, Epidemiology and Microbial Genomics",Anke Wienecke-Baldacchino et al
EPI_ISL_419573,"Laboratoire National de Santé, Microbiology, Virology","Laboratoire National de Santé, Microbiology, Epidemiology and Microbial Genomics",Anke Wienecke-Baldacchino et al
EPI_ISL_445068,"Laboratoire National de Sante, Microbiology, Virology","Laboratoire National de Sante, Microbiology, Epidemiology and Microbial Genomics",Anke Wienecke-Baldacchino et al
EPI_ISL_429721,"Laboratoire National de Sante, Microbiology, Virology","Laboratoire National de Sante, Microbiology, Epidemiology and Microbial Genomics",Anke Wienecke-Baldacchino et al
EPI_ISL_419574,"Laboratoire National de Santé, Microbiology, Virology","Laboratoire National de Santé, Microbiology, Epidemiology and Microbial Genomics",Anke Wienecke-Baldacchino et al
EPI_ISL_419575,"Laboratoire National de Santé, Microbiology, Virology","Laboratoire National de Santé, Microbiology, Epidemiology and Microbial Genomics",Anke Wienecke-Baldacchino et al
EPI_ISL_429718,"Laboratoire National de Sante, Microbiology, Virology","Laboratoire National de Sante, Microbiology, Epidemiology and Microbial Genomics",Anke Wienecke-Baldacchino et al
EPI_ISL_417531,"Laboratoire Nationale de Santé, Microbiology, Virology","Laboratoire Nationale de Santé, Microbiology, Epidemiology and Microbial Genomics",Anke Wienecke-Baldacchino et al
EPI_ISL_417530,"Laboratoire Nationale de Santé, Microbiology, Virology","Laboratoire Nationale de Santé, Microbiology, Epidemiology and Microbial Genomics",Anke Wienecke-Baldacchino et al
EPI_ISL_445073,"Laboratoire National de Sante, Microbiology, Virology","Laboratoire National de Sante, Microbiology, Epidemiology and Microbial Genomics",Anke Wienecke-Baldacchino et al
EPI_ISL_419576,"Laboratoire National de Santé, Microbiology, Virology","Laboratoire National de Santé, Microbiology, Epidemiology and Microbial Genomics",Anke Wienecke-Baldacchino et al
EPI_ISL_445074,"Laboratoire National de Sante, Microbiology, Virology","Laboratoire National de Sante, Microbiology, Epidemiology and Microbial Genomics",Anke Wienecke-Baldacchino et al
EPI_ISL_434497,"Laboratoire National de Sante, Microbiology, Virology","Laboratoire National de Sante, Microbiology, Epidemiology and Microbial Genomics",Anke Wienecke-Baldacchino et al
EPI_ISL_419577,"Laboratoire National de Santé, Microbiology, Virology","Laboratoire National de Santé, Microbiology, Epidemiology and Microbial Genomics",Anke Wienecke-Baldacchino et al
EPI_ISL_445059,"Laboratoire National de Sante, Microbiology, Virology","Laboratoire National de Sante, Microbiology, Epidemiology and Microbial Genomics",Anke Wienecke-Baldacchino et al
EPI_ISL_421745,"Laboratoire National de Sante, Microbiology, Virology","Laboratoire National de Sante, Microbiology, Epidemiology and Microbial Genomics",Anke Wienecke-Baldacchino et al
EPI_ISL_421737,"Laboratoire National de Sante, Microbiology, Virology","Laboratoire National de Sante, Microbiology, Epidemiology and Microbial Genomics",Anke Wienecke-Baldacchino et al
EPI_ISL_445066,"Laboratoire National de Sante, Microbiology, Virology","Laboratoire National de Sante, Microbiology, Epidemiology and Microbial Genomics",Anke Wienecke-Baldacchino et al
EPI_ISL_434511,"Laboratoire National de Sante, Microbiology, Virology","Laboratoire National de Sante, Microbiology, Epidemiology and Microbial Genomics",Anke Wienecke-Baldacchino et al
EPI_ISL_434504,"Laboratoire National de Sante, Microbiology, Virology","Laboratoire National de Sante, Microbiology, Epidemiology and Microbial Genomics",Anke Wienecke-Baldacchino et al
EPI_ISL_421760,"Laboratoire National de Sante, Microbiology, Virology","Laboratoire National de Sante, Microbiology, Epidemiology and Microbial Genomics",Anke Wienecke-Baldacchino et al
EPI_ISL_429778,"Laboratoire National de Sante, Microbiology, Virology","Laboratoire National de Sante, Microbiology, Epidemiology and Microbial Genomics",Anke Wienecke-Baldacchino et al
EPI_ISL_419578,"Laboratoire National de Santé, Microbiology, Virology","Laboratoire National de Santé, Microbiology, Epidemiology and Microbial Genomics",Anke Wienecke-Baldacchino et al
EPI_ISL_434514,"Laboratoire National de Sante, Microbiology, Virology","Laboratoire National de Sante, Microbiology, Epidemiology and Microbial Genomics",Anke Wienecke-Baldacchino et al
EPI_ISL_434500,"Laboratoire National de Sante, Microbiology, Virology","Laboratoire National de Sante, Microbiology, Epidemiology and Microbial Genomics",Anke Wienecke-Baldacchino et al
EPI_ISL_417527,"Laboratoire Nationale de Santé, Microbiology, Virology","Laboratoire Nationale de Santé, Microbiology, Epidemiology and Microbial Genomics",Anke Wienecke-Baldacchino et al
EPI_ISL_419579,"Laboratoire National de Santé, Microbiology, Virology","Laboratoire National de Santé, Microbiology, Epidemiology and Microbial Genomics",Anke Wienecke-Baldacchino et al
EPI_ISL_419580,"Laboratoire National de Santé, Microbiology, Virology","Laboratoire National de Santé, Microbiology, Epidemiology and Microbial Genomics",Anke Wienecke-Baldacchino et al
EPI_ISL_429746,"Laboratoire National de Sante, Microbiology, Virology","Laboratoire National de Sante, Microbiology, Epidemiology and Microbial Genomics",Anke Wienecke-Baldacchino et al
EPI_ISL_445069,"Laboratoire National de Sante, Microbiology, Virology","Laboratoire National de Sante, Microbiology, Epidemiology and Microbial Genomics",Anke Wienecke-Baldacchino et al
EPI_ISL_421750,"Laboratoire National de Sante, Microbiology, Virology","Laboratoire National de Sante, Microbiology, Epidemiology and Microbial Genomics",Anke Wienecke-Baldacchino et al
EPI_ISL_421748,"Laboratoire National de Sante, Microbiology, Virology","Laboratoire National de Sante, Microbiology, Epidemiology and Microbial Genomics",Anke Wienecke-Baldacchino et al
EPI_ISL_459895,"Laboratoire National de Sante, Microbiology, Virology","Laboratoire National de Sante, Microbiology, Epidemiology and Microbial Genomics",Anke Wienecke-Baldacchino et al
EPI_ISL_419581,"Laboratoire National de Santé, Microbiology, Virology","Laboratoire National de Santé, Microbiology, Epidemiology and Microbial Genomics",Anke Wienecke-Baldacchino et al
EPI_ISL_419582,"Laboratoire National de Santé, Microbiology, Virology","Laboratoire National de Santé, Microbiology, Epidemiology and Microbial Genomics",Anke Wienecke-Baldacchino et al
EPI_ISL_434513,"Laboratoire National de Sante, Microbiology, Virology","Laboratoire National de Sante, Microbiology, Epidemiology and Microbial Genomics",Anke Wienecke-Baldacchino et al
EPI_ISL_429782,"Laboratoire National de Sante, Microbiology, Virology","Laboratoire National de Sante, Microbiology, Epidemiology and Microbial Genomics",Anke Wienecke-Baldacchino et al
EPI_ISL_429771,"Laboratoire National de Sante, Microbiology, Virology","Laboratoire National de Sante, Microbiology, Epidemiology and Microbial Genomics",Anke Wienecke-Baldacchino et al
EPI_ISL_429728,"Laboratoire National de Sante, Microbiology, Virology","Laboratoire National de Sante, Microbiology, Epidemiology and Microbial Genomics",Anke Wienecke-Baldacchino et al
EPI_ISL_429773,"Laboratoire National de Sante, Microbiology, Virology","Laboratoire National de Sante, Microbiology, Epidemiology and Microbial Genomics",Anke Wienecke-Baldacchino et al
EPI_ISL_428939,"Laboratoire National de Sante, Microbiology, Virology","Laboratoire National de Sante, Microbiology, Epidemiology and Microbial Genomics",Anke Wienecke-Baldacchino et al
EPI_ISL_429787,"Laboratoire National de Sante, Microbiology, Virology","Laboratoire National de Sante, Microbiology, Epidemiology and Microbial Genomics",Anke Wienecke-Baldacchino et al
EPI_ISL_421735,"Laboratoire National de Sante, Microbiology, Virology","Laboratoire National de Sante, Microbiology, Epidemiology and Microbial Genomics",Anke Wienecke-Baldacchino et al
EPI_ISL_421738,"Laboratoire National de Sante, Microbiology, Virology","Laboratoire National de Sante, Microbiology, Epidemiology and Microbial Genomics",Anke Wienecke-Baldacchino et al
EPI_ISL_429767,"Laboratoire National de Sante, Microbiology, Virology","Laboratoire National de Sante, Microbiology, Epidemiology and Microbial Genomics",Anke Wienecke-Baldacchino et al
EPI_ISL_419583,"Laboratoire National de Santé, Microbiology, Virology","Laboratoire National de Santé, Microbiology, Epidemiology and Microbial Genomics",Anke Wienecke-Baldacchino et al
EPI_ISL_429706,"Laboratoire National de Sante, Microbiology, Virology","Laboratoire National de Sante, Microbiology, Epidemiology and Microbial Genomics",Anke Wienecke-Baldacchino et al
EPI_ISL_459896,"Laboratoire National de Sante, Microbiology, Virology","Laboratoire National de Sante, Microbiology, Epidemiology and Microbial Genomics",Anke Wienecke-Baldacchino et al
EPI_ISL_417528,"Laboratoire Nationale de Santé, Microbiology, Virology","Laboratoire Nationale de Santé, Microbiology, Epidemiology and Microbial Genomics",Anke Wienecke-Baldacchino et al
EPI_ISL_428945,"Laboratoire National de Sante, Microbiology, Virology","Laboratoire National de Sante, Microbiology, Epidemiology and Microbial Genomics",Anke Wienecke-Baldacchino et al
EPI_ISL_419584,"Laboratoire National de Santé, Microbiology, Virology","Laboratoire National de Santé, Microbiology, Epidemiology and Microbial Genomics",Anke Wienecke-Baldacchino et al
EPI_ISL_421747,"Laboratoire National de Sante, Microbiology, Virology","Laboratoire National de Sante, Microbiology, Epidemiology and Microbial Genomics",Anke Wienecke-Baldacchino et al
EPI_ISL_429726,"Laboratoire National de Sante, Microbiology, Virology","Laboratoire National de Sante, Microbiology, Epidemiology and Microbial Genomics",Anke Wienecke-Baldacchino et al
EPI_ISL_459897,"Laboratoire National de Sante, Microbiology, Virology","Laboratoire National de Sante, Microbiology, Epidemiology and Microbial Genomics",Anke Wienecke-Baldacchino et al
EPI_ISL_419585,"Laboratoire National de Santé, Microbiology, Virology","Laboratoire National de Santé, Microbiology, Epidemiology and Microbial Genomics",Anke Wienecke-Baldacchino et al
EPI_ISL_459898,"Laboratoire National de Sante, Microbiology, Virology","Laboratoire National de Sante, Microbiology, Epidemiology and Microbial Genomics",Anke Wienecke-Baldacchino et al
EPI_ISL_429749,"Laboratoire National de Sante, Microbiology, Virology","Laboratoire National de Sante, Microbiology, Epidemiology and Microbial Genomics",Anke Wienecke-Baldacchino et al
EPI_ISL_434510,"Laboratoire National de Sante, Microbiology, Virology","Laboratoire National de Sante, Microbiology, Epidemiology and Microbial Genomics",Anke Wienecke-Baldacchino et al
EPI_ISL_429772,"Laboratoire National de Sante, Microbiology, Virology","Laboratoire National de Sante, Microbiology, Epidemiology and Microbial Genomics",Anke Wienecke-Baldacchino et al
EPI_ISL_419586,"Laboratoire National de Santé, Microbiology, Virology","Laboratoire National de Santé, Microbiology, Epidemiology and Microbial Genomics",Anke Wienecke-Baldacchino et al
EPI_ISL_421759,"Laboratoire National de Sante, Microbiology, Virology","Laboratoire National de Sante, Microbiology, Epidemiology and Microbial Genomics",Anke Wienecke-Baldacchino et al
EPI_ISL_429753,"Laboratoire National de Sante, Microbiology, Virology","Laboratoire National de Sante, Microbiology, Epidemiology and Microbial Genomics",Anke Wienecke-Baldacchino et al
EPI_ISL_429737,"Laboratoire National de Sante, Microbiology, Virology","Laboratoire National de Sante, Microbiology, Epidemiology and Microbial Genomics",Anke Wienecke-Baldacchino et al
EPI_ISL_428951,"Laboratoire National de Sante, Microbiology, Virology","Laboratoire National de Sante, Microbiology, Epidemiology and Microbial Genomics",Anke Wienecke-Baldacchino et al
EPI_ISL_429799,"Laboratoire National de Sante, Microbiology, Virology","Laboratoire National de Sante, Microbiology, Epidemiology and Microbial Genomics",Anke Wienecke-Baldacchino et al
EPI_ISL_428959,"Laboratoire National de Sante, Microbiology, Virology","Laboratoire National de Sante, Microbiology, Epidemiology and Microbial Genomics",Anke Wienecke-Baldacchino et al
EPI_ISL_429733,"Laboratoire National de Sante, Microbiology, Virology","Laboratoire National de Sante, Microbiology, Epidemiology and Microbial Genomics",Anke Wienecke-Baldacchino et al
EPI_ISL_429770,"Laboratoire National de Sante, Microbiology, Virology","Laboratoire National de Sante, Microbiology, Epidemiology and Microbial Genomics",Anke Wienecke-Baldacchino et al
EPI_ISL_445063,"Laboratoire National de Sante, Microbiology, Virology","Laboratoire National de Sante, Microbiology, Epidemiology and Microbial Genomics",Anke Wienecke-Baldacchino et al
EPI_ISL_421752,"Laboratoire National de Sante, Microbiology, Virology","Laboratoire National de Sante, Microbiology, Epidemiology and Microbial Genomics",Anke Wienecke-Baldacchino et al
EPI_ISL_429707,"Laboratoire National de Sante, Microbiology, Virology","Laboratoire National de Sante, Microbiology, Epidemiology and Microbial Genomics",Anke Wienecke-Baldacchino et al
EPI_ISL_419587,"Laboratoire National de Santé, Microbiology, Virology","Laboratoire National de Santé, Microbiology, Epidemiology and Microbial Genomics",Anke Wienecke-Baldacchino et al
EPI_ISL_429790,"Laboratoire National de Sante, Microbiology, Virology","Laboratoire National de Sante, Microbiology, Epidemiology and Microbial Genomics",Anke Wienecke-Baldacchino et al
EPI_ISL_434498,"Laboratoire National de Sante, Microbiology, Virology","Laboratoire National de Sante, Microbiology, Epidemiology and Microbial Genomics",Anke Wienecke-Baldacchino et al
EPI_ISL_434509,"Laboratoire National de Sante, Microbiology, Virology","Laboratoire National de Sante, Microbiology, Epidemiology and Microbial Genomics",Anke Wienecke-Baldacchino et al
EPI_ISL_429786,"Laboratoire National de Sante, Microbiology, Virology","Laboratoire National de Sante, Microbiology, Epidemiology and Microbial Genomics",Anke Wienecke-Baldacchino et al
EPI_ISL_429748,"Laboratoire National de Sante, Microbiology, Virology","Laboratoire National de Sante, Microbiology, Epidemiology and Microbial Genomics",Anke Wienecke-Baldacchino et al
EPI_ISL_419588,"Laboratoire National de Santé, Microbiology, Virology","Laboratoire National de Santé, Microbiology, Epidemiology and Microbial Genomics",Anke Wienecke-Baldacchino et al
EPI_ISL_419589,"Laboratoire National de Santé, Microbiology, Virology","Laboratoire National de Santé, Microbiology, Epidemiology and Microbial Genomics",Anke Wienecke-Baldacchino et al
EPI_ISL_428941,"Laboratoire National de Sante, Microbiology, Virology","Laboratoire National de Sante, Microbiology, Epidemiology and Microbial Genomics",Anke Wienecke-Baldacchino et al
EPI_ISL_429756,"Laboratoire National de Sante, Microbiology, Virology","Laboratoire National de Sante, Microbiology, Epidemiology and Microbial Genomics",Anke Wienecke-Baldacchino et al
EPI_ISL_419590,"Laboratoire National de Santé, Microbiology, Virology","Laboratoire National de Santé, Microbiology, Epidemiology and Microbial Genomics",Anke Wienecke-Baldacchino et al
EPI_ISL_429710,"Laboratoire National de Sante, Microbiology, Virology","Laboratoire National de Sante, Microbiology, Epidemiology and Microbial Genomics",Anke Wienecke-Baldacchino et al
EPI_ISL_429717,"Laboratoire National de Sante, Microbiology, Virology","Laboratoire National de Sante, Microbiology, Epidemiology and Microbial Genomics",Anke Wienecke-Baldacchino et al
EPI_ISL_419591,"Laboratoire National de Santé, Microbiology, Virology","Laboratoire National de Santé, Microbiology, Epidemiology and Microbial Genomics",Anke Wienecke-Baldacchino et al
EPI_ISL_429723,"Laboratoire National de Sante, Microbiology, Virology","Laboratoire National de Sante, Microbiology, Epidemiology and Microbial Genomics",Anke Wienecke-Baldacchino et al
EPI_ISL_429735,"Laboratoire National de Sante, Microbiology, Virology","Laboratoire National de Sante, Microbiology, Epidemiology and Microbial Genomics",Anke Wienecke-Baldacchino et al
EPI_ISL_429800,"Laboratoire National de Sante, Microbiology, Virology","Laboratoire National de Sante, Microbiology, Epidemiology and Microbial Genomics",Anke Wienecke-Baldacchino et al
EPI_ISL_428958,"Laboratoire National de Sante, Microbiology, Virology","Laboratoire National de Sante, Microbiology, Epidemiology and Microbial Genomics",Anke Wienecke-Baldacchino et al
EPI_ISL_419592,"Laboratoire National de Santé, Microbiology, Virology","Laboratoire National de Santé, Microbiology, Epidemiology and Microbial Genomics",Anke Wienecke-Baldacchino et al
EPI_ISL_428957,"Laboratoire National de Sante, Microbiology, Virology","Laboratoire National de Sante, Microbiology, Epidemiology and Microbial Genomics",Anke Wienecke-Baldacchino et al
EPI_ISL_429738,"Laboratoire National de Sante, Microbiology, Virology","Laboratoire National de Sante, Microbiology, Epidemiology and Microbial Genomics",Anke Wienecke-Baldacchino et al
EPI_ISL_459899,"Laboratoire National de Sante, Microbiology, Virology","Laboratoire National de Sante, Microbiology, Epidemiology and Microbial Genomics",Anke Wienecke-Baldacchino et al
EPI_ISL_429711,"Laboratoire National de Sante, Microbiology, Virology","Laboratoire National de Sante, Microbiology, Epidemiology and Microbial Genomics",Anke Wienecke-Baldacchino et al
EPI_ISL_429740,"Laboratoire National de Sante, Microbiology, Virology","Laboratoire National de Sante, Microbiology, Epidemiology and Microbial Genomics",Anke Wienecke-Baldacchino et al
EPI_ISL_429774,"Laboratoire National de Sante, Microbiology, Virology","Laboratoire National de Sante, Microbiology, Epidemiology and Microbial Genomics",Anke Wienecke-Baldacchino et al
EPI_ISL_429752,"Laboratoire National de Sante, Microbiology, Virology","Laboratoire National de Sante, Microbiology, Epidemiology and Microbial Genomics",Anke Wienecke-Baldacchino et al
EPI_ISL_429784,"Laboratoire National de Sante, Microbiology, Virology","Laboratoire National de Sante, Microbiology, Epidemiology and Microbial Genomics",Anke Wienecke-Baldacchino et al
EPI_ISL_429780,"Laboratoire National de Sante, Microbiology, Virology","Laboratoire National de Sante, Microbiology, Epidemiology and Microbial Genomics",Anke Wienecke-Baldacchino et al
EPI_ISL_445072,"Laboratoire National de Sante, Microbiology, Virology","Laboratoire National de Sante, Microbiology, Epidemiology and Microbial Genomics",Anke Wienecke-Baldacchino et al
EPI_ISL_429765,"Laboratoire National de Sante, Microbiology, Virology","Laboratoire National de Sante, Microbiology, Epidemiology and Microbial Genomics",Anke Wienecke-Baldacchino et al
EPI_ISL_417529,"Laboratoire Nationale de Santé, Microbiology, Virology","Laboratoire Nationale de Santé, Microbiology, Epidemiology and Microbial Genomics",Anke Wienecke-Baldacchino et al
EPI_ISL_445055,"Laboratoire National de Sante, Microbiology, Virology","Laboratoire National de Sante, Microbiology, Epidemiology and Microbial Genomics",Anke Wienecke-Baldacchino et al
EPI_ISL_434502,"Laboratoire National de Sante, Microbiology, Virology","Laboratoire National de Sante, Microbiology, Epidemiology and Microbial Genomics",Anke Wienecke-Baldacchino et al
EPI_ISL_434515,"Laboratoire National de Sante, Microbiology, Virology","Laboratoire National de Sante, Microbiology, Epidemiology and Microbial Genomics",Anke Wienecke-Baldacchino et al
EPI_ISL_428954,"Laboratoire National de Sante, Microbiology, Virology","Laboratoire National de Sante, Microbiology, Epidemiology and Microbial Genomics",Anke Wienecke-Baldacchino et al
EPI_ISL_434490,"Laboratoire National de Sante, Microbiology, Virology","Laboratoire National de Sante, Microbiology, Epidemiology and Microbial Genomics",Anke Wienecke-Baldacchino et al
EPI_ISL_429722,"Laboratoire National de Sante, Microbiology, Virology","Laboratoire National de Sante, Microbiology, Epidemiology and Microbial Genomics",Anke Wienecke-Baldacchino et al
EPI_ISL_428947,"Laboratoire National de Sante, Microbiology, Virology","Laboratoire National de Sante, Microbiology, Epidemiology and Microbial Genomics",Anke Wienecke-Baldacchino et al
EPI_ISL_429731,"Laboratoire National de Sante, Microbiology, Virology","Laboratoire National de Sante, Microbiology, Epidemiology and Microbial Genomics",Anke Wienecke-Baldacchino et al
EPI_ISL_428962,"Laboratoire National de Sante, Microbiology, Virology","Laboratoire National de Sante, Microbiology, Epidemiology and Microbial Genomics",Anke Wienecke-Baldacchino et al
EPI_ISL_429762,"Laboratoire National de Sante, Microbiology, Virology","Laboratoire National de Sante, Microbiology, Epidemiology and Microbial Genomics",Anke Wienecke-Baldacchino et al
EPI_ISL_417533,"Laboratoire Nationale de Santé, Microbiology, Virology","Laboratoire Nationale de Santé, Microbiology, Epidemiology and Microbial Genomics",Anke Wienecke-Baldacchino et al
EPI_ISL_429743,"Laboratoire National de Sante, Microbiology, Virology","Laboratoire National de Sante, Microbiology, Epidemiology and Microbial Genomics",Anke Wienecke-Baldacchino et al
EPI_ISL_428960,"Laboratoire National de Sante, Microbiology, Virology","Laboratoire National de Sante, Microbiology, Epidemiology and Microbial Genomics",Anke Wienecke-Baldacchino et al
EPI_ISL_459900,"Laboratoire National de Sante, Microbiology, Virology","Laboratoire National de Sante, Microbiology, Epidemiology and Microbial Genomics",Anke Wienecke-Baldacchino et al
EPI_ISL_459901,"Laboratoire National de Sante, Microbiology, Virology","Laboratoire National de Sante, Microbiology, Epidemiology and Microbial Genomics",Anke Wienecke-Baldacchino et al
EPI_ISL_429794,"Laboratoire National de Sante, Microbiology, Virology","Laboratoire National de Sante, Microbiology, Epidemiology and Microbial Genomics",Anke Wienecke-Baldacchino et al
EPI_ISL_421742,"Laboratoire National de Sante, Microbiology, Virology","Laboratoire National de Sante, Microbiology, Epidemiology and Microbial Genomics",Anke Wienecke-Baldacchino et al
EPI_ISL_429741,"Laboratoire National de Sante, Microbiology, Virology","Laboratoire National de Sante, Microbiology, Epidemiology and Microbial Genomics",Anke Wienecke-Baldacchino et al
EPI_ISL_419593,"Laboratoire National de Santé, Microbiology, Virology","Laboratoire National de Santé, Microbiology, Epidemiology and Microbial Genomics",Anke Wienecke-Baldacchino et al
EPI_ISL_445060,"Laboratoire National de Sante, Microbiology, Virology","Laboratoire National de Sante, Microbiology, Epidemiology and Microbial Genomics",Anke Wienecke-Baldacchino et al
EPI_ISL_421741,"Laboratoire National de Sante, Microbiology, Virology","Laboratoire National de Sante, Microbiology, Epidemiology and Microbial Genomics",Anke Wienecke-Baldacchino et al
EPI_ISL_434506,"Laboratoire National de Sante, Microbiology, Virology","Laboratoire National de Sante, Microbiology, Epidemiology and Microbial Genomics",Anke Wienecke-Baldacchino et al
EPI_ISL_459902,"Laboratoire National de Sante, Microbiology, Virology","Laboratoire National de Sante, Microbiology, Epidemiology and Microbial Genomics",Anke Wienecke-Baldacchino et al
EPI_ISL_429734,"Laboratoire National de Sante, Microbiology, Virology","Laboratoire National de Sante, Microbiology, Epidemiology and Microbial Genomics",Anke Wienecke-Baldacchino et al
EPI_ISL_428956,"Laboratoire National de Sante, Microbiology, Virology","Laboratoire National de Sante, Microbiology, Epidemiology and Microbial Genomics",Anke Wienecke-Baldacchino et al
EPI_ISL_459903,"Laboratoire National de Sante, Microbiology, Virology","Laboratoire National de Sante, Microbiology, Epidemiology and Microbial Genomics",Anke Wienecke-Baldacchino et al
EPI_ISL_421755,"Laboratoire National de Sante, Microbiology, Virology","Laboratoire National de Sante, Microbiology, Epidemiology and Microbial Genomics",Anke Wienecke-Baldacchino et al
EPI_ISL_459904,"Laboratoire National de Sante, Microbiology, Virology","Laboratoire National de Sante, Microbiology, Epidemiology and Microbial Genomics",Anke Wienecke-Baldacchino et al
EPI_ISL_428943,"Laboratoire National de Sante, Microbiology, Virology","Laboratoire National de Sante, Microbiology, Epidemiology and Microbial Genomics",Anke Wienecke-Baldacchino et al
EPI_ISL_429757,"Laboratoire National de Sante, Microbiology, Virology","Laboratoire National de Sante, Microbiology, Epidemiology and Microbial Genomics",Anke Wienecke-Baldacchino et al
EPI_ISL_421751,"Laboratoire National de Sante, Microbiology, Virology","Laboratoire National de Sante, Microbiology, Epidemiology and Microbial Genomics",Anke Wienecke-Baldacchino et al
EPI_ISL_429791,"Laboratoire National de Sante, Microbiology, Virology","Laboratoire National de Sante, Microbiology, Epidemiology and Microbial Genomics",Anke Wienecke-Baldacchino et al
EPI_ISL_429716,"Laboratoire National de Sante, Microbiology, Virology","Laboratoire National de Sante, Microbiology, Epidemiology and Microbial Genomics",Anke Wienecke-Baldacchino et al
EPI_ISL_421744,"Laboratoire National de Sante, Microbiology, Virology","Laboratoire National de Sante, Microbiology, Epidemiology and Microbial Genomics",Anke Wienecke-Baldacchino et al
EPI_ISL_429747,"Laboratoire National de Sante, Microbiology, Virology","Laboratoire National de Sante, Microbiology, Epidemiology and Microbial Genomics",Anke Wienecke-Baldacchino et al
EPI_ISL_445071,"Laboratoire National de Sante, Microbiology, Virology","Laboratoire National de Sante, Microbiology, Epidemiology and Microbial Genomics",Anke Wienecke-Baldacchino et al
EPI_ISL_429775,"Laboratoire National de Sante, Microbiology, Virology","Laboratoire National de Sante, Microbiology, Epidemiology and Microbial Genomics",Anke Wienecke-Baldacchino et al
EPI_ISL_429744,"Laboratoire National de Sante, Microbiology, Virology","Laboratoire National de Sante, Microbiology, Epidemiology and Microbial Genomics",Anke Wienecke-Baldacchino et al
EPI_ISL_459905,"Laboratoire National de Sante, Microbiology, Virology","Laboratoire National de Sante, Microbiology, Epidemiology and Microbial Genomics",Anke Wienecke-Baldacchino et al
EPI_ISL_429779,"Laboratoire National de Sante, Microbiology, Virology","Laboratoire National de Sante, Microbiology, Epidemiology and Microbial Genomics",Anke Wienecke-Baldacchino et al
EPI_ISL_429730,"Laboratoire National de Sante, Microbiology, Virology","Laboratoire National de Sante, Microbiology, Epidemiology and Microbial Genomics",Anke Wienecke-Baldacchino et al
EPI_ISL_429715,"Laboratoire National de Sante, Microbiology, Virology","Laboratoire National de Sante, Microbiology, Epidemiology and Microbial Genomics",Anke Wienecke-Baldacchino et al
EPI_ISL_419594,"Laboratoire National de Santé, Microbiology, Virology","Laboratoire National de Santé, Microbiology, Epidemiology and Microbial Genomics",Anke Wienecke-Baldacchino et al
EPI_ISL_445062,"Laboratoire National de Sante, Microbiology, Virology","Laboratoire National de Sante, Microbiology, Epidemiology and Microbial Genomics",Anke Wienecke-Baldacchino et al
EPI_ISL_445076,"Laboratoire National de Sante, Microbiology, Virology","Laboratoire National de Sante, Microbiology, Epidemiology and Microbial Genomics",Anke Wienecke-Baldacchino et al
EPI_ISL_429732,"Laboratoire National de Sante, Microbiology, Virology","Laboratoire National de Sante, Microbiology, Epidemiology and Microbial Genomics",Anke Wienecke-Baldacchino et al
EPI_ISL_429736,"Laboratoire National de Sante, Microbiology, Virology","Laboratoire National de Sante, Microbiology, Epidemiology and Microbial Genomics",Anke Wienecke-Baldacchino et al
EPI_ISL_421736,"Laboratoire National de Sante, Microbiology, Virology","Laboratoire National de Sante, Microbiology, Epidemiology and Microbial Genomics",Anke Wienecke-Baldacchino et al
EPI_ISL_429769,"Laboratoire National de Sante, Microbiology, Virology","Laboratoire National de Sante, Microbiology, Epidemiology and Microbial Genomics",Anke Wienecke-Baldacchino et al
EPI_ISL_429785,"Laboratoire National de Sante, Microbiology, Virology","Laboratoire National de Sante, Microbiology, Epidemiology and Microbial Genomics",Anke Wienecke-Baldacchino et al
EPI_ISL_419595,"Laboratoire National de Santé, Microbiology, Virology","Laboratoire National de Santé, Microbiology, Epidemiology and Microbial Genomics",Anke Wienecke-Baldacchino et al
EPI_ISL_429793,"Laboratoire National de Sante, Microbiology, Virology","Laboratoire National de Sante, Microbiology, Epidemiology and Microbial Genomics",Anke Wienecke-Baldacchino et al
EPI_ISL_459906,"Laboratoire National de Sante, Microbiology, Virology","Laboratoire National de Sante, Microbiology, Epidemiology and Microbial Genomics",Anke Wienecke-Baldacchino et al
EPI_ISL_428940,"Laboratoire National de Sante, Microbiology, Virology","Laboratoire National de Sante, Microbiology, Epidemiology and Microbial Genomics",Anke Wienecke-Baldacchino et al
EPI_ISL_429720,"Laboratoire National de Sante, Microbiology, Virology","Laboratoire National de Sante, Microbiology, Epidemiology and Microbial Genomics",Anke Wienecke-Baldacchino et al
EPI_ISL_419596,"Laboratoire National de Santé, Microbiology, Virology","Laboratoire National de Santé, Microbiology, Epidemiology and Microbial Genomics",Anke Wienecke-Baldacchino et al
EPI_ISL_421757,"Laboratoire National de Sante, Microbiology, Virology","Laboratoire National de Sante, Microbiology, Epidemiology and Microbial Genomics",Anke Wienecke-Baldacchino et al
EPI_ISL_419597,"Laboratoire National de Santé, Microbiology, Virology","Laboratoire National de Santé, Microbiology, Epidemiology and Microbial Genomics",Anke Wienecke-Baldacchino et al
EPI_ISL_421734,"Laboratoire National de Sante, Microbiology, Virology","Laboratoire National de Sante, Microbiology, Epidemiology and Microbial Genomics",Anke Wienecke-Baldacchino et al
EPI_ISL_421753,"Laboratoire National de Sante, Microbiology, Virology","Laboratoire National de Sante, Microbiology, Epidemiology and Microbial Genomics",Anke Wienecke-Baldacchino et al
EPI_ISL_421756,"Laboratoire National de Sante, Microbiology, Virology","Laboratoire National de Sante, Microbiology, Epidemiology and Microbial Genomics",Anke Wienecke-Baldacchino et al
EPI_ISL_429758,"Laboratoire National de Sante, Microbiology, Virology","Laboratoire National de Sante, Microbiology, Epidemiology and Microbial Genomics",Anke Wienecke-Baldacchino et al
EPI_ISL_419598,"Laboratoire National de Santé, Microbiology, Virology","Laboratoire National de Santé, Microbiology, Epidemiology and Microbial Genomics",Anke Wienecke-Baldacchino et al
EPI_ISL_434491,"Laboratoire National de Sante, Microbiology, Virology","Laboratoire National de Sante, Microbiology, Epidemiology and Microbial Genomics",Anke Wienecke-Baldacchino et al
EPI_ISL_429788,"Laboratoire National de Sante, Microbiology, Virology","Laboratoire National de Sante, Microbiology, Epidemiology and Microbial Genomics",Anke Wienecke-Baldacchino et al
EPI_ISL_429796,"Laboratoire National de Sante, Microbiology, Virology","Laboratoire National de Sante, Microbiology, Epidemiology and Microbial Genomics",Anke Wienecke-Baldacchino et al
EPI_ISL_417532,"Laboratoire Nationale de Santé, Microbiology, Virology","Laboratoire Nationale de Santé, Microbiology, Epidemiology and Microbial Genomics",Anke Wienecke-Baldacchino et al
EPI_ISL_429709,"Laboratoire National de Sante, Microbiology, Virology","Laboratoire National de Sante, Microbiology, Epidemiology and Microbial Genomics",Anke Wienecke-Baldacchino et al
EPI_ISL_421761,"Laboratoire National de Sante, Microbiology, Virology","Laboratoire National de Sante, Microbiology, Epidemiology and Microbial Genomics",Anke Wienecke-Baldacchino et al
EPI_ISL_419599,"Laboratoire National de Santé, Microbiology, Virology","Laboratoire National de Santé, Microbiology, Epidemiology and Microbial Genomics",Anke Wienecke-Baldacchino et al
EPI_ISL_429754,"Laboratoire National de Sante, Microbiology, Virology","Laboratoire National de Sante, Microbiology, Epidemiology and Microbial Genomics",Anke Wienecke-Baldacchino et al
EPI_ISL_434492,"Laboratoire National de Sante, Microbiology, Virology","Laboratoire National de Sante, Microbiology, Epidemiology and Microbial Genomics",Anke Wienecke-Baldacchino et al
EPI_ISL_445057,"Laboratoire National de Sante, Microbiology, Virology","Laboratoire National de Sante, Microbiology, Epidemiology and Microbial Genomics",Anke Wienecke-Baldacchino et al
EPI_ISL_429776,"Laboratoire National de Sante, Microbiology, Virology","Laboratoire National de Sante, Microbiology, Epidemiology and Microbial Genomics",Anke Wienecke-Baldacchino et al
EPI_ISL_434489,"Laboratoire National de Sante, Microbiology, Virology","Laboratoire National de Sante, Microbiology, Epidemiology and Microbial Genomics",Anke Wienecke-Baldacchino et al
EPI_ISL_429755,"Laboratoire National de Sante, Microbiology, Virology","Laboratoire National de Sante, Microbiology, Epidemiology and Microbial Genomics",Anke Wienecke-Baldacchino et al
EPI_ISL_429795,"Laboratoire National de Sante, Microbiology, Virology","Laboratoire National de Sante, Microbiology, Epidemiology and Microbial Genomics",Anke Wienecke-Baldacchino et al
EPI_ISL_429714,"Laboratoire National de Sante, Microbiology, Virology","Laboratoire National de Sante, Microbiology, Epidemiology and Microbial Genomics",Anke Wienecke-Baldacchino et al
EPI_ISL_445067,"Laboratoire National de Sante, Microbiology, Virology","Laboratoire National de Sante, Microbiology, Epidemiology and Microbial Genomics",Anke Wienecke-Baldacchino et al
EPI_ISL_429789,"Laboratoire National de Sante, Microbiology, Virology","Laboratoire National de Sante, Microbiology, Epidemiology and Microbial Genomics",Anke Wienecke-Baldacchino et al
EPI_ISL_419600,"Laboratoire National de Santé, Microbiology, Virology","Laboratoire National de Santé, Microbiology, Epidemiology and Microbial Genomics",Anke Wienecke-Baldacchino et al
EPI_ISL_419601,"Laboratoire National de Santé, Microbiology, Virology","Laboratoire National de Santé, Microbiology, Epidemiology and Microbial Genomics",Anke Wienecke-Baldacchino et al
EPI_ISL_429727,"Laboratoire National de Sante, Microbiology, Virology","Laboratoire National de Sante, Microbiology, Epidemiology and Microbial Genomics",Anke Wienecke-Baldacchino et al
EPI_ISL_445058,"Laboratoire National de Sante, Microbiology, Virology","Laboratoire National de Sante, Microbiology, Epidemiology and Microbial Genomics",Anke Wienecke-Baldacchino et al
EPI_ISL_434507,"Laboratoire National de Sante, Microbiology, Virology","Laboratoire National de Sante, Microbiology, Epidemiology and Microbial Genomics",Anke Wienecke-Baldacchino et al
EPI_ISL_429783,"Laboratoire National de Sante, Microbiology, Virology","Laboratoire National de Sante, Microbiology, Epidemiology and Microbial Genomics",Anke Wienecke-Baldacchino et al
EPI_ISL_434512,"Laboratoire National de Sante, Microbiology, Virology","Laboratoire National de Sante, Microbiology, Epidemiology and Microbial Genomics",Anke Wienecke-Baldacchino et al
EPI_ISL_434508,"Laboratoire National de Sante, Microbiology, Virology","Laboratoire National de Sante, Microbiology, Epidemiology and Microbial Genomics",Anke Wienecke-Baldacchino et al
EPI_ISL_428961,"Laboratoire National de Sante, Microbiology, Virology","Laboratoire National de Sante, Microbiology, Epidemiology and Microbial Genomics",Anke Wienecke-Baldacchino et al
EPI_ISL_419602,"Laboratoire National de Santé, Microbiology, Virology","Laboratoire National de Santé, Microbiology, Epidemiology and Microbial Genomics",Anke Wienecke-Baldacchino et al
EPI_ISL_417526,"Laboratoire Nationale de Santé, Microbiology, Virology","Laboratoire Nationale de Santé, Microbiology, Epidemiology and Microbial Genomics",Anke Wienecke-Baldacchino et al
EPI_ISL_429759,"Laboratoire National de Sante, Microbiology, Virology","Laboratoire National de Sante, Microbiology, Epidemiology and Microbial Genomics",Anke Wienecke-Baldacchino et al
EPI_ISL_434505,"Laboratoire National de Sante, Microbiology, Virology","Laboratoire National de Sante, Microbiology, Epidemiology and Microbial Genomics",Anke Wienecke-Baldacchino et al
EPI_ISL_421762,"Laboratoire National de Sante, Microbiology, Virology","Laboratoire National de Sante, Microbiology, Epidemiology and Microbial Genomics",Anke Wienecke-Baldacchino et al
EPI_ISL_419603,"Laboratoire National de Santé, Microbiology, Virology","Laboratoire National de Santé, Microbiology, Epidemiology and Microbial Genomics",Anke Wienecke-Baldacchino et al
EPI_ISL_429708,"Laboratoire National de Sante, Microbiology, Virology","Laboratoire National de Sante, Microbiology, Epidemiology and Microbial Genomics",Anke Wienecke-Baldacchino et al
EPI_ISL_429750,"Laboratoire National de Sante, Microbiology, Virology","Laboratoire National de Sante, Microbiology, Epidemiology and Microbial Genomics",Anke Wienecke-Baldacchino et al
EPI_ISL_419604,"Laboratoire National de Santé, Microbiology, Virology","Laboratoire National de Santé, Microbiology, Epidemiology and Microbial Genomics",Anke Wienecke-Baldacchino et al
EPI_ISL_419605,"Laboratoire National de Santé, Microbiology, Virology","Laboratoire National de Santé, Microbiology, Epidemiology and Microbial Genomics",Anke Wienecke-Baldacchino et al
EPI_ISL_429713,"Laboratoire National de Sante, Microbiology, Virology","Laboratoire National de Sante, Microbiology, Epidemiology and Microbial Genomics",Anke Wienecke-Baldacchino et al
EPI_ISL_419606,"Laboratoire National de Santé, Microbiology, Virology","Laboratoire National de Santé, Microbiology, Epidemiology and Microbial Genomics",Anke Wienecke-Baldacchino et al
EPI_ISL_445056,"Laboratoire National de Sante, Microbiology, Virology","Laboratoire National de Sante, Microbiology, Epidemiology and Microbial Genomics",Anke Wienecke-Baldacchino et al
EPI_ISL_429798,"Laboratoire National de Sante, Microbiology, Virology","Laboratoire National de Sante, Microbiology, Epidemiology and Microbial Genomics",Anke Wienecke-Baldacchino et al
EPI_ISL_419607,"Laboratoire National de Santé, Microbiology, Virology","Laboratoire National de Santé, Microbiology, Epidemiology and Microbial Genomics",Anke Wienecke-Baldacchino et al
EPI_ISL_429724,"Laboratoire National de Sante, Microbiology, Virology","Laboratoire National de Sante, Microbiology, Epidemiology and Microbial Genomics",Anke Wienecke-Baldacchino et al
EPI_ISL_413593,Laboratoire National de Santé,Erasmus Medical Center,David Nieuwenhuijse et al
EPI_ISL_417917,"Department of Medical Microbiology, University Malaya Medical Centre",Department of Medical Microbiology,Yoong Min CHONG et al
EPI_ISL_455312,"Microbiology Unit, Department of Pathology & Laboratory Medicine, IIUM Medical Centre","SEA Microbiome Unit, Faculty of Industrial Sciences & Technology, Universiti Malaysia Pahang",Norhidayah Binti Kamarudin et al
EPI_ISL_455313,"Microbiology Unit, Department of Pathology & Laboratory Medicine, IIUM Medical Centre","SEA Microbiome Unit, Faculty of Industrial Sciences & Technology, Universiti Malaysia Pahang",Hajar Fauzan Ahmad et al
EPI_ISL_430443,"Institute for Medical Research, Infectious Disease Research Centre, National Institutes of Health, Ministry of Health Malaysia","Institute for Medical Research, Infectious Disease Research Centre, National Institutes of Health, Ministry of Health Malaysia",Suppiah.J et al
EPI_ISL_459957,"Institute for Medical Research, Infectious Disease Research Centre, National Institutes of Health, Minis","Institute for Medical Research, Infectious Disease Research Centre, National Institutes of Health, Minis",Suppiah J et al
EPI_ISL_430441,"Institute for Medical Research, Infectious Disease Research Centre, National Institutes of Health, Ministry of Health Malaysia","Institute for Medical Research, Infectious Disease Research Centre, National Institutes of Health, Ministry of Health Malaysia",Suppiah.J et al
EPI_ISL_430442,"Institute for Medical Research, Infectious Disease Research Centre, National Institutes of Health, Ministry of Health Malaysia","Institute for Medical Research, Infectious Disease Research Centre, National Institutes of Health, Ministry of Health Malaysia",Suppiah.J et al
EPI_ISL_455793,"Institute for Medical Research, Infectious Disease Research Centre, National Institutes of Health, Ministry of Health Malaysia",Malaysia Genome Institute,Mohd Noor Mat Isa et al
EPI_ISL_430440,"Institute for Medical Research, Infectious Disease Research Centre, National Institutes of Health, Ministry of Health Malaysia","Institute for Medical Research, Infectious Disease Research Centre, National Institutes of Health, Ministry of Health Malaysia",Suppiah.J et al
EPI_ISL_430439,"Institute for Medical Research, Infectious Disease Research Centre, National Institutes of Health, Ministry of Health Malaysia","Institute for Medical Research Infectious Disease Research Centre, National Institutes of Health, Ministry of Health Malaysia",Suppiah.J et al
EPI_ISL_455790,"Institute for Medical Research, Infectious Disease Research Centre, National Institutes of Health, Ministry of Health Malaysia",Malaysia Genome Institute,Mohd Noor Mat Isa et al
EPI_ISL_459953,"Institute for Medical Research, Infectious Disease Research Centre, National Institutes of Health, Ministry of Health Malaysia","Institute for Medical Research Infectious Disease Research Centre, National Institutes of Health, Ministry of Health Malaysia",Suppiah J et al
EPI_ISL_459954,"Institute for Medical Research, Infectious Disease Research Centre, National Institutes of Health, Ministry of Health Malaysia","Institute for Medical Research, Infectious Disease Research Centre, National Institutes of Health, Ministry of Health Malaysia",Suppiah J et al
EPI_ISL_459955,"Institute for Medical Research, Infectious Disease Research Centre, National Institutes of Health, Ministry of Health Malaysia","Institute for Medical Research, Infectious Disease Research Centre, National Institutes of Health, Ministry of Health Malaysia",Suppiah J et al
EPI_ISL_455791,"Institute for Medical Research, Infectious Disease Research Centre, National Institutes of Health, Ministry of Health Malaysia",Malaysia Genome Institute,Mohd Noor Mat Isa et al
EPI_ISL_455792,"Institute for Medical Research, Infectious Disease Research Centre, National Institutes of Health, Ministry of Health Malaysia",Malaysia Genome Institute,Mohd Noor Mat Isa et al
EPI_ISL_430444,"Institute for Medical Research, Infectious Disease Research Centre, National Institutes of Health, Ministry of Health Malaysia","Institute for Medical Research, Infectious Disease Research Centre, National Institutes of Health, Ministry of Health Malaysia",Suppiah.J et al
EPI_ISL_459956,"Institute for Medical Research, Infectious Disease Research Centre, National Institutes of Health, Ministry of Health Malaysia","Institute for Medical Research, Infectious Disease Research Centre, National Institutes of Health, Ministry of Health Malaysia",Suppiah J et al
EPI_ISL_416829,National Public Health Laboratory,Malaysia Genome Institute,Mohd Noor Mat Isa et al
EPI_ISL_416866,National Public Health Laboratory,Malaysia Genome Institute,Mohd Noor Mat Isa et al
EPI_ISL_416885,National Public Health Laboratory,Malaysia Genome Institute,Mohd Noor Mat Isa et al
EPI_ISL_416886,National Public Health Laboratory,Malaysia Genome Institute,Mohd Noor Mat Isa et al
EPI_ISL_416907,National Public Health Laboratory,Malaysia Genome Institute,Mohd Noor Mat Isa et al
EPI_ISL_458150,ANOUAL,ANOUAL,Jouali Farah et al
EPI_ISL_459965,Institut Pasteur du Maroc,Institut Pasteur du Maroc,Marion Barbet et al
EPI_ISL_459966,Institut Pasteur du Maroc,Institut Pasteur du Maroc,Marion Barbet et al
EPI_ISL_459967,Institut Pasteur du Maroc,Institut Pasteur du Maroc,Marion Barbet et al
EPI_ISL_459968,Institut Pasteur du Maroc,Institut Pasteur du Maroc,Marion Barbet et al
EPI_ISL_459969,Institut Pasteur du Maroc,Institut Pasteur du Maroc,Marion Barbet et al
EPI_ISL_459970,Institut Pasteur du Maroc,Institut Pasteur du Maroc,Marion Barbet et al
EPI_ISL_459971,Institut Pasteur du Maroc,Institut Pasteur du Maroc,Marion Barbet et al
EPI_ISL_459972,Institut Pasteur du Maroc,Institut Pasteur du Maroc,Marion Barbet et al
EPI_ISL_459973,Institut Pasteur du Maroc,Institut Pasteur du Maroc,Marion Barbet et al
EPI_ISL_459974,Institut Pasteur du Maroc,Institut Pasteur du Maroc,Marion Barbet et al
EPI_ISL_459975,Institut Pasteur du Maroc,Institut Pasteur du Maroc,Marion Barbet et al
EPI_ISL_459976,Institut Pasteur du Maroc,Institut Pasteur du Maroc,Marion Barbet et al
EPI_ISL_459977,Institut Pasteur du Maroc,Institut Pasteur du Maroc,Marion Barbet et al
EPI_ISL_459978,Institut Pasteur du Maroc,Institut Pasteur du Maroc,Marion Barbet et al
EPI_ISL_459979,Institut Pasteur du Maroc,Institut Pasteur du Maroc,Marion Barbet et al
EPI_ISL_459980,Institut Pasteur du Maroc,Institut Pasteur du Maroc,Marion Barbet et al
EPI_ISL_459981,Institut Pasteur du Maroc,Institut Pasteur du Maroc,Marion Barbet et al
EPI_ISL_459982,Institut Pasteur du Maroc,Institut Pasteur du Maroc,Marion Barbet et al
EPI_ISL_459983,Institut Pasteur du Maroc,Institut Pasteur du Maroc,Marion Barbet et al
EPI_ISL_459984,Institut Pasteur du Maroc,Institut Pasteur du Maroc,Marion Barbet et al
EPI_ISL_471456,Centre de Virologie des Maladies Tropicales,Functional Genomic Platform/Service Analyses Biologique/UATRS/ Centre National Pour la Recherche Scientifique Et Technique (CNRST),Hicham ANNAZ et al
EPI_ISL_471457,Centre de Virologie des Maladies Tropicales,Functional Genomic Platform/Service Analyses Biologique/UATRS/ Centre National Pour la Recherche Scientifique Et Technique (CNRST),Hicham ANNAZ et al
EPI_ISL_471458,Centre de Virologie des Maladies Tropicales,Functional Genomic Platform/Service Analyses Biologique/UATRS/ Centre National Pour la Recherche Scientifique Et Technique (CNRST),Hicham ANNAZ et al
EPI_ISL_471459,Centre de Virologie des Maladies Tropicales,Functional Genomic Platform/Service Analyses Biologique/UATRS/ Centre National Pour la Recherche Scientifique Et Technique (CNRST),Hicham ANNAZ et al
EPI_ISL_471460,Centre de Virologie des Maladies Tropicales,Functional Genomic Platform/Service Analyses Biologique/UATRS/ Centre National Pour la Recherche Scientifique Et Technique (CNRST),Hicham ANNAZ et al
EPI_ISL_451400,Laboratoire de Recherche et d'Analyse Médicale de la Gendarmerie Royale,Laboratoire de Recherche et d'Analyse Médicale de la Gendarmerie Royale,Sanaâ LEMRISS et al
EPI_ISL_467299,Research and Medical Analysis Laboratory of Gendarmerie Royale,Research and Medical Analysis Laboratory of Gendarmerie Royale,Sanaâ LEMRISS Amal SOUIRI Hicham EL OSSMANI Saâd EL Kabbaj et al
EPI_ISL_469017,"LNR National Reference Laboratory, Mohammed VI University of Health Sciences","Medical Biotechnology Laboratory, Rabat Medical and Pharmacy School, Mohammed The Vth University in Rabat",Meriem LAAMARTI et al
EPI_ISL_469049,"LNR National Reference Laboratory, Mohammed VI University of Health Sciences","Medical Biotechnology Laboratory, Rabat Medical and Pharmacy School, Mohammed The Vth University in Rabat",Meriem LAAMARTI et al
EPI_ISL_469051,"LNR National Reference Laboratory, Mohammed VI University of Health Sciences","Medical Biotechnology Laboratory, Rabat Medical and Pharmacy School, Mohammed The Vth University in Rabat",Meriem LAAMARTI et al
EPI_ISL_469052,"LNR National Reference Laboratory, Mohammed VI University of Health Sciences","Medical Biotechnology Laboratory, Rabat Medical and Pharmacy School, Mohammed The Vth University in Rabat",Meriem LAAMARTI et al
EPI_ISL_469053,"LNR National Reference Laboratory, Mohammed VI University of Health Sciences","Medical Biotechnology Laboratory, Rabat Medical and Pharmacy School, Mohammed The Vth University in Rabat",Meriem LAAMARTI et al
EPI_ISL_469054,"LNR National Reference Laboratory, Mohammed VI University of Health Sciences","Medical Biotechnology Laboratory, Rabat Medical and Pharmacy School, Mohammed The Vth University in Rabat",Meriem LAAMARTI et al
EPI_ISL_417420,Jiangxi province Center for Disease Control and Prevention,Jiangxi province Center for Disease Control and Prevention,Li jian Xiong et al
EPI_ISL_421243,Jiangxi Province Center for Disease Control and Prevention,Jiangxi Province Center for Disease Control and Prevention,JianXiong Li et al
EPI_ISL_421247,Jiangxi Province Center for Disease Control and Prevention,Jiangxi Province Center for Disease Control and Prevention,JianXiong Li et al
EPI_ISL_421262,Jiangxi Province Center for Disease Control and Prevention,Jiangxi Province Center for Disease Control and Prevention,JianXiong Li et al
EPI_ISL_421238,Jiangxi Province Center for Disease Control and Prevention,Jiangxi Province Center for Disease Control and Prevention,JianXiong Li et al
EPI_ISL_421261,Jiangxi Province Center for Disease Control and Prevention,Jiangxi Province Center for Disease Control and Prevention,JianXiong Li et al
EPI_ISL_421241,Jiangxi Province Center for Disease Control and Prevention,Jiangxi Province Center for Disease Control and Prevention,JianXiong Li et al
EPI_ISL_421248,Jiangxi Province Center for Disease Control and Prevention,Jiangxi Province Center for Disease Control and Prevention,JianXiong Li et al
EPI_ISL_421245,Jiangxi Province Center for Disease Control and Prevention,Jiangxi Province Center for Disease Control and Prevention,JianXiong Li et al
EPI_ISL_421246,Jiangxi Province Center for Disease Control and Prevention,Jiangxi Province Center for Disease Control and Prevention,JianXiong Li et al
EPI_ISL_410301,"National Influenza Centre, National Public Health Laboratory, Kathmandu, Nepal",The University of Hong Kong,Ranjit Sah et al
EPI_ISL_413564,MHC West-Brabant,Erasmus Medical Center,David Nieuwenhuijse et al
EPI_ISL_413565,Foundation Pamm,Erasmus Medical Center,David Nieuwenhuijse et al
EPI_ISL_413566,MHC Gooi & Vechtstreek,Erasmus Medical Center,David Nieuwenhuijse et al
EPI_ISL_413568,MHC Drente,Erasmus Medical Center,David Nieuwenhuijse et al
EPI_ISL_413569,RIVM,Erasmus Medical Center,David Nieuwenhuijse et al
EPI_ISL_413570,RIVM,Erasmus Medical Center,David Nieuwenhuijse et al
EPI_ISL_423034,Dutch COVID-19 response team,Erasmus Medical Center,Bas Oude Munnink et al
EPI_ISL_460636,Dutch COVID-19 response team,Erasmus Medical Center,Bas Oude Munnink et al
EPI_ISL_460637,Dutch COVID-19 response team,Erasmus Medical Center,Bas Oude Munnink et al
EPI_ISL_413571,MHC Brabant Zuidoost,Erasmus Medical Center,David Nieuwenhuijse et al
EPI_ISL_415460,Dutch COVID-19 response team,Erasmus Medical Center,David Nieuwenhuijse et al
EPI_ISL_460833,Dutch COVID-19 response team,Erasmus Medical Center,Bas Oude Munnink et al
EPI_ISL_460834,Dutch COVID-19 response team,Erasmus Medical Center,Bas Oude Munnink et al
EPI_ISL_460835,Dutch COVID-19 response team,Erasmus Medical Center,Bas Oude Munnink et al
EPI_ISL_460836,Dutch COVID-19 response team,Erasmus Medical Center,Bas Oude Munnink et al
EPI_ISL_460837,Dutch COVID-19 response team,Erasmus Medical Center,Bas Oude Munnink et al
EPI_ISL_460838,Dutch COVID-19 response team,Erasmus Medical Center,Bas Oude Munnink et al
EPI_ISL_460839,Dutch COVID-19 response team,Erasmus Medical Center,Bas Oude Munnink et al
EPI_ISL_460840,Dutch COVID-19 response team,Erasmus Medical Center,Bas Oude Munnink et al
EPI_ISL_460841,Dutch COVID-19 response team,Erasmus Medical Center,Bas Oude Munnink et al
EPI_ISL_422637,Dutch COVID-19 response team,Erasmus Medical Center,Bas Oude Munnink et al
EPI_ISL_455112,Dutch COVID-19 response team,Erasmus Medical Center,Bas Oude Munnink et al
EPI_ISL_455113,Dutch COVID-19 response team,Erasmus Medical Center,Bas Oude Munnink et al
EPI_ISL_460638,Dutch COVID-19 response team,Erasmus Medical Center,Bas Oude Munnink et al
EPI_ISL_460639,Dutch COVID-19 response team,Erasmus Medical Center,Bas Oude Munnink et al
EPI_ISL_460640,Dutch COVID-19 response team,Erasmus Medical Center,Bas Oude Munnink et al
EPI_ISL_460842,Dutch COVID-19 response team,Erasmus Medical Center,Bas Oude Munnink et al
EPI_ISL_460843,Dutch COVID-19 response team,Erasmus Medical Center,Bas Oude Munnink et al
EPI_ISL_422566,Dutch COVID-19 response team,Erasmus Medical Center,Bas Oude Munnink et al
EPI_ISL_455114,Dutch COVID-19 response team,Erasmus Medical Center,Bas Oude Munnink et al
EPI_ISL_455115,Dutch COVID-19 response team,Erasmus Medical Center,Bas Oude Munnink et al
EPI_ISL_455116,Dutch COVID-19 response team,Erasmus Medical Center,Bas Oude Munnink et al
EPI_ISL_455117,Dutch COVID-19 response team,Erasmus Medical Center,Bas Oude Munnink et al
EPI_ISL_455118,Dutch COVID-19 response team,Erasmus Medical Center,Bas Oude Munnink et al
EPI_ISL_455119,Dutch COVID-19 response team,Erasmus Medical Center,Bas Oude Munnink et al
EPI_ISL_455120,Dutch COVID-19 response team,Erasmus Medical Center,Bas Oude Munnink et al
EPI_ISL_455121,Dutch COVID-19 response team,Erasmus Medical Center,Bas Oude Munnink et al
EPI_ISL_460641,Dutch COVID-19 response team,Erasmus Medical Center,Bas Oude Munnink et al
EPI_ISL_422567,Dutch COVID-19 response team,Erasmus Medical Center,Bas Oude Munnink et al
EPI_ISL_460642,Dutch COVID-19 response team,Erasmus Medical Center,Bas Oude Munnink et al
EPI_ISL_460643,Dutch COVID-19 response team,Erasmus Medical Center,Bas Oude Munnink et al
EPI_ISL_460644,Dutch COVID-19 response team,Erasmus Medical Center,Bas Oude Munnink et al
EPI_ISL_460645,Dutch COVID-19 response team,Erasmus Medical Center,Bas Oude Munnink et al
EPI_ISL_460646,Dutch COVID-19 response team,Erasmus Medical Center,Bas Oude Munnink et al
EPI_ISL_460647,Dutch COVID-19 response team,Erasmus Medical Center,Bas Oude Munnink et al
EPI_ISL_460648,Dutch COVID-19 response team,Erasmus Medical Center,Bas Oude Munnink et al
EPI_ISL_460649,Dutch COVID-19 response team,Erasmus Medical Center,Bas Oude Munnink et al
EPI_ISL_460650,Dutch COVID-19 response team,Erasmus Medical Center,Bas Oude Munnink et al
EPI_ISL_460844,Dutch COVID-19 response team,Erasmus Medical Center,Bas Oude Munnink et al
EPI_ISL_422568,Dutch COVID-19 response team,Erasmus Medical Center,Bas Oude Munnink et al
EPI_ISL_460845,Dutch COVID-19 response team,Erasmus Medical Center,Bas Oude Munnink et al
EPI_ISL_460846,Dutch COVID-19 response team,Erasmus Medical Center,Bas Oude Munnink et al
EPI_ISL_460847,Dutch COVID-19 response team,Erasmus Medical Center,Bas Oude Munnink et al
EPI_ISL_460848,Dutch COVID-19 response team,Erasmus Medical Center,Bas Oude Munnink et al
EPI_ISL_460849,Dutch COVID-19 response team,Erasmus Medical Center,Bas Oude Munnink et al
EPI_ISL_460850,Dutch COVID-19 response team,Erasmus Medical Center,Bas Oude Munnink et al
EPI_ISL_460851,Dutch COVID-19 response team,Erasmus Medical Center,Bas Oude Munnink et al
EPI_ISL_460852,Dutch COVID-19 response team,Erasmus Medical Center,Bas Oude Munnink et al
EPI_ISL_460853,Dutch COVID-19 response team,Erasmus Medical Center,Bas Oude Munnink et al
EPI_ISL_460854,Dutch COVID-19 response team,Erasmus Medical Center,Bas Oude Munnink et al
EPI_ISL_422569,Dutch COVID-19 response team,Erasmus Medical Center,Bas Oude Munnink et al
EPI_ISL_460855,Dutch COVID-19 response team,Erasmus Medical Center,Bas Oude Munnink et al
EPI_ISL_460856,Dutch COVID-19 response team,Erasmus Medical Center,Bas Oude Munnink et al
EPI_ISL_460858,Dutch COVID-19 response team,Erasmus Medical Center,Bas Oude Munnink et al
EPI_ISL_460859,Dutch COVID-19 response team,Erasmus Medical Center,Bas Oude Munnink et al
EPI_ISL_460860,Dutch COVID-19 response team,Erasmus Medical Center,Bas Oude Munnink et al
EPI_ISL_422570,Dutch COVID-19 response team,Erasmus Medical Center,Bas Oude Munnink et al
EPI_ISL_422571,Dutch COVID-19 response team,Erasmus Medical Center,Bas Oude Munnink et al
EPI_ISL_422572,Dutch COVID-19 response team,Erasmus Medical Center,Bas Oude Munnink et al
EPI_ISL_422573,Dutch COVID-19 response team,Erasmus Medical Center,Bas Oude Munnink et al
EPI_ISL_415461,Dutch COVID-19 response team,Erasmus Medical Center,David Nieuwenhuijse et al
EPI_ISL_414423,Dutch COVID-19 response team,Erasmus Medical Center,David Nieuwenhuijse et al
EPI_ISL_422638,Dutch COVID-19 response team,Erasmus Medical Center,Bas Oude Munnink et al
EPI_ISL_460861,Dutch COVID-19 response team,Erasmus Medical Center,Bas Oude Munnink et al
EPI_ISL_460862,Dutch COVID-19 response team,Erasmus Medical Center,Bas Oude Munnink et al
EPI_ISL_460863,Dutch COVID-19 response team,Erasmus Medical Center,Bas Oude Munnink et al
EPI_ISL_460864,Dutch COVID-19 response team,Erasmus Medical Center,Bas Oude Munnink et al
EPI_ISL_460865,Dutch COVID-19 response team,Erasmus Medical Center,Bas Oude Munnink et al
EPI_ISL_460866,Dutch COVID-19 response team,Erasmus Medical Center,Bas Oude Munnink et al
EPI_ISL_460867,Dutch COVID-19 response team,Erasmus Medical Center,Bas Oude Munnink et al
EPI_ISL_460868,Dutch COVID-19 response team,Erasmus Medical Center,Bas Oude Munnink et al
EPI_ISL_460869,Dutch COVID-19 response team,Erasmus Medical Center,Bas Oude Munnink et al
EPI_ISL_460870,Dutch COVID-19 response team,Erasmus Medical Center,Bas Oude Munnink et al
EPI_ISL_422639,Dutch COVID-19 response team,Erasmus Medical Center,Bas Oude Munnink et al
EPI_ISL_460871,Dutch COVID-19 response team,Erasmus Medical Center,Bas Oude Munnink et al
EPI_ISL_460872,Dutch COVID-19 response team,Erasmus Medical Center,Bas Oude Munnink et al
EPI_ISL_460873,Dutch COVID-19 response team,Erasmus Medical Center,Bas Oude Munnink et al
EPI_ISL_460874,Dutch COVID-19 response team,Erasmus Medical Center,Bas Oude Munnink et al
EPI_ISL_460875,Dutch COVID-19 response team,Erasmus Medical Center,Bas Oude Munnink et al
EPI_ISL_460876,Dutch COVID-19 response team,Erasmus Medical Center,Bas Oude Munnink et al
EPI_ISL_460877,Dutch COVID-19 response team,Erasmus Medical Center,Bas Oude Munnink et al
EPI_ISL_460878,Dutch COVID-19 response team,Erasmus Medical Center,Bas Oude Munnink et al
EPI_ISL_460879,Dutch COVID-19 response team,Erasmus Medical Center,Bas Oude Munnink et al
EPI_ISL_460880,Dutch COVID-19 response team,Erasmus Medical Center,Bas Oude Munnink et al
EPI_ISL_422640,Dutch COVID-19 response team,Erasmus Medical Center,Bas Oude Munnink et al
EPI_ISL_460881,Dutch COVID-19 response team,Erasmus Medical Center,Bas Oude Munnink et al
EPI_ISL_460882,Dutch COVID-19 response team,Erasmus Medical Center,Bas Oude Munnink et al
EPI_ISL_460883,Dutch COVID-19 response team,Erasmus Medical Center,Bas Oude Munnink et al
EPI_ISL_460884,Dutch COVID-19 response team,Erasmus Medical Center,Bas Oude Munnink et al
EPI_ISL_460885,Dutch COVID-19 response team,Erasmus Medical Center,Bas Oude Munnink et al
EPI_ISL_460886,Dutch COVID-19 response team,Erasmus Medical Center,Bas Oude Munnink et al
EPI_ISL_460887,Dutch COVID-19 response team,Erasmus Medical Center,Bas Oude Munnink et al
EPI_ISL_460888,Dutch COVID-19 response team,Erasmus Medical Center,Bas Oude Munnink et al
EPI_ISL_460889,Dutch COVID-19 response team,Erasmus Medical Center,Bas Oude Munnink et al
EPI_ISL_460890,Dutch COVID-19 response team,Erasmus Medical Center,Bas Oude Munnink et al
EPI_ISL_455122,Dutch COVID-19 response team,Erasmus Medical Center,Bas Oude Munnink et al
EPI_ISL_460894,Dutch COVID-19 response team,Erasmus Medical Center,Bas Oude Munnink et al
EPI_ISL_460897,Dutch COVID-19 response team,Erasmus Medical Center,Bas Oude Munnink et al
EPI_ISL_460899,Dutch COVID-19 response team,Erasmus Medical Center,Bas Oude Munnink et al
EPI_ISL_455123,Dutch COVID-19 response team,Erasmus Medical Center,Bas Oude Munnink et al
EPI_ISL_460900,Dutch COVID-19 response team,Erasmus Medical Center,Bas Oude Munnink et al
EPI_ISL_460901,Dutch COVID-19 response team,Erasmus Medical Center,Bas Oude Munnink et al
EPI_ISL_460902,Dutch COVID-19 response team,Erasmus Medical Center,Bas Oude Munnink et al
EPI_ISL_460903,Dutch COVID-19 response team,Erasmus Medical Center,Bas Oude Munnink et al
EPI_ISL_460904,Dutch COVID-19 response team,Erasmus Medical Center,Bas Oude Munnink et al
EPI_ISL_460905,Dutch COVID-19 response team,Erasmus Medical Center,Bas Oude Munnink et al
EPI_ISL_460906,Dutch COVID-19 response team,Erasmus Medical Center,Bas Oude Munnink et al
EPI_ISL_460907,Dutch COVID-19 response team,Erasmus Medical Center,Bas Oude Munnink et al
EPI_ISL_460908,Dutch COVID-19 response team,Erasmus Medical Center,Bas Oude Munnink et al
EPI_ISL_460909,Dutch COVID-19 response team,Erasmus Medical Center,Bas Oude Munnink et al
EPI_ISL_460651,Dutch COVID-19 response team,Erasmus Medical Center,Bas Oude Munnink et al
EPI_ISL_460910,Dutch COVID-19 response team,Erasmus Medical Center,Bas Oude Munnink et al
EPI_ISL_460911,Dutch COVID-19 response team,Erasmus Medical Center,Bas Oude Munnink et al
EPI_ISL_460912,Dutch COVID-19 response team,Erasmus Medical Center,Bas Oude Munnink et al
EPI_ISL_460913,Dutch COVID-19 response team,Erasmus Medical Center,Bas Oude Munnink et al
EPI_ISL_460914,Dutch COVID-19 response team,Erasmus Medical Center,Bas Oude Munnink et al
EPI_ISL_460915,Dutch COVID-19 response team,Erasmus Medical Center,Bas Oude Munnink et al
EPI_ISL_460917,Dutch COVID-19 response team,Erasmus Medical Center,Bas Oude Munnink et al
EPI_ISL_460918,Dutch COVID-19 response team,Erasmus Medical Center,Bas Oude Munnink et al
EPI_ISL_460919,Dutch COVID-19 response team,Erasmus Medical Center,Bas Oude Munnink et al
EPI_ISL_460652,Dutch COVID-19 response team,Erasmus Medical Center,Bas Oude Munnink et al
EPI_ISL_460920,Dutch COVID-19 response team,Erasmus Medical Center,Bas Oude Munnink et al
EPI_ISL_460921,Dutch COVID-19 response team,Erasmus Medical Center,Bas Oude Munnink et al
EPI_ISL_460922,Dutch COVID-19 response team,Erasmus Medical Center,Bas Oude Munnink et al
EPI_ISL_460923,Dutch COVID-19 response team,Erasmus Medical Center,Bas Oude Munnink et al
EPI_ISL_460653,Dutch COVID-19 response team,Erasmus Medical Center,Bas Oude Munnink et al
EPI_ISL_460654,Dutch COVID-19 response team,Erasmus Medical Center,Bas Oude Munnink et al
EPI_ISL_460655,Dutch COVID-19 response team,Erasmus Medical Center,Bas Oude Munnink et al
EPI_ISL_415462,Dutch COVID-19 response team,Erasmus Medical Center,David Nieuwenhuijse et al
EPI_ISL_460656,Dutch COVID-19 response team,Erasmus Medical Center,Bas Oude Munnink et al
EPI_ISL_460657,Dutch COVID-19 response team,Erasmus Medical Center,Bas Oude Munnink et al
EPI_ISL_460658,Dutch COVID-19 response team,Erasmus Medical Center,Bas Oude Munnink et al
EPI_ISL_460659,Dutch COVID-19 response team,Erasmus Medical Center,Bas Oude Munnink et al
EPI_ISL_460924,Dutch COVID-19 response team,Erasmus Medical Center,Bas Oude Munnink et al
EPI_ISL_460926,Dutch COVID-19 response team,Erasmus Medical Center,Bas Oude Munnink et al
EPI_ISL_460927,Dutch COVID-19 response team,Erasmus Medical Center,Bas Oude Munnink et al
EPI_ISL_460928,Dutch COVID-19 response team,Erasmus Medical Center,Bas Oude Munnink et al
EPI_ISL_460929,Dutch COVID-19 response team,Erasmus Medical Center,Bas Oude Munnink et al
EPI_ISL_415463,Dutch COVID-19 response team,Erasmus Medical Center,David Nieuwenhuijse et al
EPI_ISL_460930,Dutch COVID-19 response team,Erasmus Medical Center,Bas Oude Munnink et al
EPI_ISL_460931,Dutch COVID-19 response team,Erasmus Medical Center,Bas Oude Munnink et al
EPI_ISL_460932,Dutch COVID-19 response team,Erasmus Medical Center,Bas Oude Munnink et al
EPI_ISL_460933,Dutch COVID-19 response team,Erasmus Medical Center,Bas Oude Munnink et al
EPI_ISL_460934,Dutch COVID-19 response team,Erasmus Medical Center,Bas Oude Munnink et al
EPI_ISL_460935,Dutch COVID-19 response team,Erasmus Medical Center,Bas Oude Munnink et al
EPI_ISL_460936,Dutch COVID-19 response team,Erasmus Medical Center,Bas Oude Munnink et al
EPI_ISL_460937,Dutch COVID-19 response team,Erasmus Medical Center,Bas Oude Munnink et al
EPI_ISL_460938,Dutch COVID-19 response team,Erasmus Medical Center,Bas Oude Munnink et al
EPI_ISL_460939,Dutch COVID-19 response team,Erasmus Medical Center,Bas Oude Munnink et al
EPI_ISL_460940,Dutch COVID-19 response team,Erasmus Medical Center,Bas Oude Munnink et al
EPI_ISL_460941,Dutch COVID-19 response team,Erasmus Medical Center,Bas Oude Munnink et al
EPI_ISL_460942,Dutch COVID-19 response team,Erasmus Medical Center,Bas Oude Munnink et al
EPI_ISL_460943,Dutch COVID-19 response team,Erasmus Medical Center,Bas Oude Munnink et al
EPI_ISL_460944,Dutch COVID-19 response team,Erasmus Medical Center,Bas Oude Munnink et al
EPI_ISL_460945,Dutch COVID-19 response team,Erasmus Medical Center,Bas Oude Munnink et al
EPI_ISL_460946,Dutch COVID-19 response team,Erasmus Medical Center,Bas Oude Munnink et al
EPI_ISL_460947,Dutch COVID-19 response team,Erasmus Medical Center,Bas Oude Munnink et al
EPI_ISL_460948,Dutch COVID-19 response team,Erasmus Medical Center,Bas Oude Munnink et al
EPI_ISL_460949,Dutch COVID-19 response team,Erasmus Medical Center,Bas Oude Munnink et al
EPI_ISL_422641,Dutch COVID-19 response team,Erasmus Medical Center,Bas Oude Munnink et al
EPI_ISL_460950,Dutch COVID-19 response team,Erasmus Medical Center,Bas Oude Munnink et al
EPI_ISL_460951,Dutch COVID-19 response team,Erasmus Medical Center,Bas Oude Munnink et al
EPI_ISL_460952,Dutch COVID-19 response team,Erasmus Medical Center,Bas Oude Munnink et al
EPI_ISL_460953,Dutch COVID-19 response team,Erasmus Medical Center,Bas Oude Munnink et al
EPI_ISL_460954,Dutch COVID-19 response team,Erasmus Medical Center,Bas Oude Munnink et al
EPI_ISL_460955,Dutch COVID-19 response team,Erasmus Medical Center,Bas Oude Munnink et al
EPI_ISL_460956,Dutch COVID-19 response team,Erasmus Medical Center,Bas Oude Munnink et al
EPI_ISL_460957,Dutch COVID-19 response team,Erasmus Medical Center,Bas Oude Munnink et al
EPI_ISL_460958,Dutch COVID-19 response team,Erasmus Medical Center,Bas Oude Munnink et al
EPI_ISL_422642,Dutch COVID-19 response team,Erasmus Medical Center,Bas Oude Munnink et al
EPI_ISL_460959,Dutch COVID-19 response team,Erasmus Medical Center,Bas Oude Munnink et al
```
