## Supplementary material for "Establishment & lineage dynamics of the SARS-CoV-2 epidemic in the UK": GISAID acknowledgments table (part 5 of 7)

```
EPI_ISL_460960,Dutch COVID-19 response team,Erasmus Medical Center,Bas Oude Munnink et al
EPI_ISL_460961,Dutch COVID-19 response team,Erasmus Medical Center,Bas Oude Munnink et al
EPI_ISL_460962,Dutch COVID-19 response team,Erasmus Medical Center,Bas Oude Munnink et al
EPI_ISL_460963,Dutch COVID-19 response team,Erasmus Medical Center,Bas Oude Munnink et al
EPI_ISL_460964,Dutch COVID-19 response team,Erasmus Medical Center,Bas Oude Munnink et al
EPI_ISL_460965,Dutch COVID-19 response team,Erasmus Medical Center,Bas Oude Munnink et al
EPI_ISL_460966,Dutch COVID-19 response team,Erasmus Medical Center,Bas Oude Munnink et al
EPI_ISL_460967,Dutch COVID-19 response team,Erasmus Medical Center,Bas Oude Munnink et al
EPI_ISL_460968,Dutch COVID-19 response team,Erasmus Medical Center,Bas Oude Munnink et al
EPI_ISL_422643,Dutch COVID-19 response team,Erasmus Medical Center,Bas Oude Munnink et al
EPI_ISL_460969,Dutch COVID-19 response team,Erasmus Medical Center,Bas Oude Munnink et al
EPI_ISL_460970,Dutch COVID-19 response team,Erasmus Medical Center,Bas Oude Munnink et al
EPI_ISL_460971,Dutch COVID-19 response team,Erasmus Medical Center,Bas Oude Munnink et al
EPI_ISL_460972,Dutch COVID-19 response team,Erasmus Medical Center,Bas Oude Munnink et al
EPI_ISL_460973,Dutch COVID-19 response team,Erasmus Medical Center,Bas Oude Munnink et al
EPI_ISL_460974,Dutch COVID-19 response team,Erasmus Medical Center,Bas Oude Munnink et al
EPI_ISL_460975,Dutch COVID-19 response team,Erasmus Medical Center,Bas Oude Munnink et al
EPI_ISL_460976,Dutch COVID-19 response team,Erasmus Medical Center,Bas Oude Munnink et al
EPI_ISL_460977,Dutch COVID-19 response team,Erasmus Medical Center,Bas Oude Munnink et al
EPI_ISL_460978,Dutch COVID-19 response team,Erasmus Medical Center,Bas Oude Munnink et al
EPI_ISL_422644,Dutch COVID-19 response team,Erasmus Medical Center,Bas Oude Munnink et al
EPI_ISL_460979,Dutch COVID-19 response team,Erasmus Medical Center,Bas Oude Munnink et al
EPI_ISL_460980,Dutch COVID-19 response team,Erasmus Medical Center,Bas Oude Munnink et al
EPI_ISL_460981,Dutch COVID-19 response team,Erasmus Medical Center,Bas Oude Munnink et al
EPI_ISL_460982,Dutch COVID-19 response team,Erasmus Medical Center,Bas Oude Munnink et al
EPI_ISL_460983,Dutch COVID-19 response team,Erasmus Medical Center,Bas Oude Munnink et al
EPI_ISL_460984,Dutch COVID-19 response team,Erasmus Medical Center,Bas Oude Munnink et al
EPI_ISL_460985,Dutch COVID-19 response team,Erasmus Medical Center,Bas Oude Munnink et al
EPI_ISL_460986,Dutch COVID-19 response team,Erasmus Medical Center,Bas Oude Munnink et al
EPI_ISL_460987,Dutch COVID-19 response team,Erasmus Medical Center,Bas Oude Munnink et al
EPI_ISL_460988,Dutch COVID-19 response team,Erasmus Medical Center,Bas Oude Munnink et al
EPI_ISL_422645,Dutch COVID-19 response team,Erasmus Medical Center,Bas Oude Munnink et al
EPI_ISL_460989,Dutch COVID-19 response team,Erasmus Medical Center,Bas Oude Munnink et al
EPI_ISL_460990,Dutch COVID-19 response team,Erasmus Medical Center,Bas Oude Munnink et al
EPI_ISL_460991,Dutch COVID-19 response team,Erasmus Medical Center,Bas Oude Munnink et al
EPI_ISL_460992,Dutch COVID-19 response team,Erasmus Medical Center,Bas Oude Munnink et al
EPI_ISL_460993,Dutch COVID-19 response team,Erasmus Medical Center,Bas Oude Munnink et al
EPI_ISL_460994,Dutch COVID-19 response team,Erasmus Medical Center,Bas Oude Munnink et al
EPI_ISL_460995,Dutch COVID-19 response team,Erasmus Medical Center,Bas Oude Munnink et al
EPI_ISL_460996,Dutch COVID-19 response team,Erasmus Medical Center,Bas Oude Munnink et al
EPI_ISL_460997,Dutch COVID-19 response team,Erasmus Medical Center,Bas Oude Munnink et al
EPI_ISL_460998,Dutch COVID-19 response team,Erasmus Medical Center,Bas Oude Munnink et al
EPI_ISL_413572,MHC Kennemerland,Erasmus Medical Center,David Nieuwenhuijse et al
EPI_ISL_413573,Dienst Gezondheid & Jeugd Zuid-Holland Zuid,Erasmus Medical Center,David Nieuwenhuijse et al
EPI_ISL_413574,MHC West-Brabant,Erasmus Medical Center,David Nieuwenhuijse et al
EPI_ISL_413575,RIVM,Erasmus Medical Center,David Nieuwenhuijse et al
EPI_ISL_454416,"Department of Medical Microbiology, Leiden University Medical Center","Department of Medical Microbiology, Leiden University Medical Center",Snijder et al
EPI_ISL_422646,Dutch COVID-19 response team,Erasmus Medical Center,Bas Oude Munnink et al
EPI_ISL_460999,Dutch COVID-19 response team,Erasmus Medical Center,Bas Oude Munnink et al
EPI_ISL_461000,Dutch COVID-19 response team,Erasmus Medical Center,Bas Oude Munnink et al
EPI_ISL_461001,Dutch COVID-19 response team,Erasmus Medical Center,Bas Oude Munnink et al
EPI_ISL_461002,Dutch COVID-19 response team,Erasmus Medical Center,Bas Oude Munnink et al
EPI_ISL_461003,Dutch COVID-19 response team,Erasmus Medical Center,Bas Oude Munnink et al
EPI_ISL_461004,Dutch COVID-19 response team,Erasmus Medical Center,Bas Oude Munnink et al
EPI_ISL_461005,Dutch COVID-19 response team,Erasmus Medical Center,Bas Oude Munnink et al
EPI_ISL_461006,Dutch COVID-19 response team,Erasmus Medical Center,Bas Oude Munnink et al
EPI_ISL_461007,Dutch COVID-19 response team,Erasmus Medical Center,Bas Oude Munnink et al
EPI_ISL_414424,Dutch COVID-19 response team,Erasmus Medical Center,David Nieuwenhuijse et al
EPI_ISL_461008,Dutch COVID-19 response team,Erasmus Medical Center,Bas Oude Munnink et al
EPI_ISL_461009,Dutch COVID-19 response team,Erasmus Medical Center,Bas Oude Munnink et al
EPI_ISL_461010,Dutch COVID-19 response team,Erasmus Medical Center,Bas Oude Munnink et al
EPI_ISL_461011,Dutch COVID-19 response team,Erasmus Medical Center,Bas Oude Munnink et al
EPI_ISL_461012,Dutch COVID-19 response team,Erasmus Medical Center,Bas Oude Munnink et al
EPI_ISL_461013,Dutch COVID-19 response team,Erasmus Medical Center,Bas Oude Munnink et al
EPI_ISL_461014,Dutch COVID-19 response team,Erasmus Medical Center,Bas Oude Munnink et al
EPI_ISL_461015,Dutch COVID-19 response team,Erasmus Medical Center,Bas Oude Munnink et al
EPI_ISL_461016,Dutch COVID-19 response team,Erasmus Medical Center,Bas Oude Munnink et al
EPI_ISL_461017,Dutch COVID-19 response team,Erasmus Medical Center,Bas Oude Munnink et al
EPI_ISL_414425,Dutch COVID-19 response team,Erasmus Medical Center,David Nieuwenhuijse et al
EPI_ISL_461018,Dutch COVID-19 response team,Erasmus Medical Center,Bas Oude Munnink et al
EPI_ISL_461019,Dutch COVID-19 response team,Erasmus Medical Center,Bas Oude Munnink et al
EPI_ISL_461020,Dutch COVID-19 response team,Erasmus Medical Center,Bas Oude Munnink et al
EPI_ISL_461021,Dutch COVID-19 response team,Erasmus Medical Center,Bas Oude Munnink et al
EPI_ISL_461022,Dutch COVID-19 response team,Erasmus Medical Center,Bas Oude Munnink et al
EPI_ISL_461023,Dutch COVID-19 response team,Erasmus Medical Center,Bas Oude Munnink et al
EPI_ISL_461024,Dutch COVID-19 response team,Erasmus Medical Center,Bas Oude Munnink et al
EPI_ISL_461025,Dutch COVID-19 response team,Erasmus Medical Center,Bas Oude Munnink et al
EPI_ISL_461026,Dutch COVID-19 response team,Erasmus Medical Center,Bas Oude Munnink et al
EPI_ISL_461027,Dutch COVID-19 response team,Erasmus Medical Center,Bas Oude Munnink et al
EPI_ISL_414426,Dutch COVID-19 response team,Erasmus Medical Center,David Nieuwenhuijse et al
EPI_ISL_461028,Dutch COVID-19 response team,Erasmus Medical Center,Bas Oude Munnink et al
EPI_ISL_461029,Dutch COVID-19 response team,Erasmus Medical Center,Bas Oude Munnink et al
EPI_ISL_461030,Dutch COVID-19 response team,Erasmus Medical Center,Bas Oude Munnink et al
EPI_ISL_461031,Dutch COVID-19 response team,Erasmus Medical Center,Bas Oude Munnink et al
EPI_ISL_461032,Dutch COVID-19 response team,Erasmus Medical Center,Bas Oude Munnink et al
EPI_ISL_461033,Dutch COVID-19 response team,Erasmus Medical Center,Bas Oude Munnink et al
EPI_ISL_461034,Dutch COVID-19 response team,Erasmus Medical Center,Bas Oude Munnink et al
EPI_ISL_461035,Dutch COVID-19 response team,Erasmus Medical Center,Bas Oude Munnink et al
EPI_ISL_461036,Dutch COVID-19 response team,Erasmus Medical Center,Bas Oude Munnink et al
EPI_ISL_461037,Dutch COVID-19 response team,Erasmus Medical Center,Bas Oude Munnink et al
EPI_ISL_414448,Dutch COVID-19 response team,Erasmus Medical Center,David Nieuwenhuijse et al
EPI_ISL_461038,Dutch COVID-19 response team,Erasmus Medical Center,Bas Oude Munnink et al
EPI_ISL_461039,Dutch COVID-19 response team,Erasmus Medical Center,Bas Oude Munnink et al
EPI_ISL_461040,Dutch COVID-19 response team,Erasmus Medical Center,Bas Oude Munnink et al
EPI_ISL_461041,Dutch COVID-19 response team,Erasmus Medical Center,Bas Oude Munnink et al
EPI_ISL_461042,Dutch COVID-19 response team,Erasmus Medical Center,Bas Oude Munnink et al
EPI_ISL_461043,Dutch COVID-19 response team,Erasmus Medical Center,Bas Oude Munnink et al
EPI_ISL_461044,Dutch COVID-19 response team,Erasmus Medical Center,Bas Oude Munnink et al
EPI_ISL_461045,Dutch COVID-19 response team,Erasmus Medical Center,Bas Oude Munnink et al
EPI_ISL_414427,Dutch COVID-19 response team,Erasmus Medical Center,David Nieuwenhuijse et al
EPI_ISL_461046,Dutch COVID-19 response team,Erasmus Medical Center,Bas Oude Munnink et al
EPI_ISL_461047,Dutch COVID-19 response team,Erasmus Medical Center,Bas Oude Munnink et al
EPI_ISL_461048,Dutch COVID-19 response team,Erasmus Medical Center,Bas Oude Munnink et al
EPI_ISL_461049,Dutch COVID-19 response team,Erasmus Medical Center,Bas Oude Munnink et al
EPI_ISL_461050,Dutch COVID-19 response team,Erasmus Medical Center,Bas Oude Munnink et al
EPI_ISL_422647,Dutch COVID-19 response team,Erasmus Medical Center,Bas Oude Munnink et al
EPI_ISL_422648,Dutch COVID-19 response team,Erasmus Medical Center,Bas Oude Munnink et al
EPI_ISL_413576,RIVM,Erasmus Medical Center,David Nieuwenhuijse et al
EPI_ISL_415465,Dutch COVID-19 response team,Erasmus Medical Center,David Nieuwenhuijse et al
EPI_ISL_415466,Dutch COVID-19 response team,Erasmus Medical Center,David Nieuwenhuijse et al
EPI_ISL_422649,Dutch COVID-19 response team,Erasmus Medical Center,Bas Oude Munnink et al
EPI_ISL_422650,Dutch COVID-19 response team,Erasmus Medical Center,Bas Oude Munnink et al
EPI_ISL_422651,Dutch COVID-19 response team,Erasmus Medical Center,Bas Oude Munnink et al
EPI_ISL_422652,Dutch COVID-19 response team,Erasmus Medical Center,Bas Oude Munnink et al
EPI_ISL_422653,Dutch COVID-19 response team,Erasmus Medical Center,Bas Oude Munnink et al
EPI_ISL_422654,Dutch COVID-19 response team,Erasmus Medical Center,Bas Oude Munnink et al
EPI_ISL_422655,Dutch COVID-19 response team,Erasmus Medical Center,Bas Oude Munnink et al
EPI_ISL_422656,Dutch COVID-19 response team,Erasmus Medical Center,Bas Oude Munnink et al
EPI_ISL_422657,Dutch COVID-19 response team,Erasmus Medical Center,Bas Oude Munnink et al
EPI_ISL_415467,Dutch COVID-19 response team,Erasmus Medical Center,David Nieuwenhuijse et al
EPI_ISL_422658,Dutch COVID-19 response team,Erasmus Medical Center,Bas Oude Munnink et al
EPI_ISL_422659,Dutch COVID-19 response team,Erasmus Medical Center,Bas Oude Munnink et al
EPI_ISL_422660,Dutch COVID-19 response team,Erasmus Medical Center,Bas Oude Munnink et al
EPI_ISL_422661,Dutch COVID-19 response team,Erasmus Medical Center,Bas Oude Munnink et al
EPI_ISL_422662,Dutch COVID-19 response team,Erasmus Medical Center,Bas Oude Munnink et al
EPI_ISL_422663,Dutch COVID-19 response team,Erasmus Medical Center,Bas Oude Munnink et al
EPI_ISL_422664,Dutch COVID-19 response team,Erasmus Medical Center,Bas Oude Munnink et al
EPI_ISL_422665,Dutch COVID-19 response team,Erasmus Medical Center,Bas Oude Munnink et al
EPI_ISL_422666,Dutch COVID-19 response team,Erasmus Medical Center,Bas Oude Munnink et al
EPI_ISL_415468,Dutch COVID-19 response team,Erasmus Medical Center,David Nieuwenhuijse et al
EPI_ISL_422667,Dutch COVID-19 response team,Erasmus Medical Center,Bas Oude Munnink et al
EPI_ISL_422668,Dutch COVID-19 response team,Erasmus Medical Center,Bas Oude Munnink et al
EPI_ISL_422669,Dutch COVID-19 response team,Erasmus Medical Center,Bas Oude Munnink et al
EPI_ISL_422670,Dutch COVID-19 response team,Erasmus Medical Center,Bas Oude Munnink et al
EPI_ISL_422671,Dutch COVID-19 response team,Erasmus Medical Center,Bas Oude Munnink et al
EPI_ISL_422672,Dutch COVID-19 response team,Erasmus Medical Center,Bas Oude Munnink et al
EPI_ISL_422673,Dutch COVID-19 response team,Erasmus Medical Center,Bas Oude Munnink et al
EPI_ISL_415469,Dutch COVID-19 response team,Erasmus Medical Center,David Nieuwenhuijse et al
EPI_ISL_422674,Dutch COVID-19 response team,Erasmus Medical Center,Bas Oude Munnink et al
EPI_ISL_422675,Dutch COVID-19 response team,Erasmus Medical Center,Bas Oude Munnink et al
EPI_ISL_422676,Dutch COVID-19 response team,Erasmus Medical Center,Bas Oude Munnink et al
EPI_ISL_422677,Dutch COVID-19 response team,Erasmus Medical Center,Bas Oude Munnink et al
EPI_ISL_422678,Dutch COVID-19 response team,Erasmus Medical Center,Bas Oude Munnink et al
EPI_ISL_422679,Dutch COVID-19 response team,Erasmus Medical Center,Bas Oude Munnink et al
EPI_ISL_422680,Dutch COVID-19 response team,Erasmus Medical Center,Bas Oude Munnink et al
EPI_ISL_422681,Dutch COVID-19 response team,Erasmus Medical Center,Bas Oude Munnink et al
EPI_ISL_422682,Dutch COVID-19 response team,Erasmus Medical Center,Bas Oude Munnink et al
EPI_ISL_415470,Dutch COVID-19 response team,Erasmus Medical Center,David Nieuwenhuijse et al
EPI_ISL_422683,Dutch COVID-19 response team,Erasmus Medical Center,Bas Oude Munnink et al
EPI_ISL_422684,Dutch COVID-19 response team,Erasmus Medical Center,Bas Oude Munnink et al
EPI_ISL_422685,Dutch COVID-19 response team,Erasmus Medical Center,Bas Oude Munnink et al
EPI_ISL_415471,Dutch COVID-19 response team,Erasmus Medical Center,David Nieuwenhuijse et al
EPI_ISL_422686,Dutch COVID-19 response team,Erasmus Medical Center,Bas Oude Munnink et al
EPI_ISL_422687,Dutch COVID-19 response team,Erasmus Medical Center,Bas Oude Munnink et al
EPI_ISL_422688,Dutch COVID-19 response team,Erasmus Medical Center,Bas Oude Munnink et al
EPI_ISL_422689,Dutch COVID-19 response team,Erasmus Medical Center,Bas Oude Munnink et al
EPI_ISL_422690,Dutch COVID-19 response team,Erasmus Medical Center,Bas Oude Munnink et al
EPI_ISL_422691,Dutch COVID-19 response team,Erasmus Medical Center,Bas Oude Munnink et al
EPI_ISL_422692,Dutch COVID-19 response team,Erasmus Medical Center,Bas Oude Munnink et al
EPI_ISL_422693,Dutch COVID-19 response team,Erasmus Medical Center,Bas Oude Munnink et al
EPI_ISL_422694,Dutch COVID-19 response team,Erasmus Medical Center,Bas Oude Munnink et al
EPI_ISL_415472,Dutch COVID-19 response team,Erasmus Medical Center,David Nieuwenhuijse et al
EPI_ISL_422695,Dutch COVID-19 response team,Erasmus Medical Center,Bas Oude Munnink et al
EPI_ISL_422696,Dutch COVID-19 response team,Erasmus Medical Center,Bas Oude Munnink et al
EPI_ISL_422697,Dutch COVID-19 response team,Erasmus Medical Center,Bas Oude Munnink et al
EPI_ISL_422698,Dutch COVID-19 response team,Erasmus Medical Center,Bas Oude Munnink et al
EPI_ISL_422699,Dutch COVID-19 response team,Erasmus Medical Center,Bas Oude Munnink et al
EPI_ISL_422700,Dutch COVID-19 response team,Erasmus Medical Center,Bas Oude Munnink et al
EPI_ISL_422701,Dutch COVID-19 response team,Erasmus Medical Center,Bas Oude Munnink et al
EPI_ISL_422702,Dutch COVID-19 response team,Erasmus Medical Center,Bas Oude Munnink et al
EPI_ISL_422703,Dutch COVID-19 response team,Erasmus Medical Center,Bas Oude Munnink et al
EPI_ISL_422704,Dutch COVID-19 response team,Erasmus Medical Center,Bas Oude Munnink et al
EPI_ISL_415473,Dutch COVID-19 response team,Erasmus Medical Center,David Nieuwenhuijse et al
EPI_ISL_422705,Dutch COVID-19 response team,Erasmus Medical Center,Bas Oude Munnink et al
EPI_ISL_422706,Dutch COVID-19 response team,Erasmus Medical Center,Bas Oude Munnink et al
EPI_ISL_422707,Dutch COVID-19 response team,Erasmus Medical Center,Bas Oude Munnink et al
EPI_ISL_422708,Dutch COVID-19 response team,Erasmus Medical Center,Bas Oude Munnink et al
EPI_ISL_422709,Dutch COVID-19 response team,Erasmus Medical Center,Bas Oude Munnink et al
EPI_ISL_422710,Dutch COVID-19 response team,Erasmus Medical Center,Bas Oude Munnink et al
EPI_ISL_422711,Dutch COVID-19 response team,Erasmus Medical Center,Bas Oude Munnink et al
EPI_ISL_422712,Dutch COVID-19 response team,Erasmus Medical Center,Bas Oude Munnink et al
EPI_ISL_422713,Dutch COVID-19 response team,Erasmus Medical Center,Bas Oude Munnink et al
EPI_ISL_422714,Dutch COVID-19 response team,Erasmus Medical Center,Bas Oude Munnink et al
EPI_ISL_415474,Dutch COVID-19 response team,Erasmus Medical Center,David Nieuwenhuijse et al
EPI_ISL_422715,Dutch COVID-19 response team,Erasmus Medical Center,Bas Oude Munnink et al
EPI_ISL_422716,Dutch COVID-19 response team,Erasmus Medical Center,Bas Oude Munnink et al
EPI_ISL_422717,Dutch COVID-19 response team,Erasmus Medical Center,Bas Oude Munnink et al
EPI_ISL_422718,Dutch COVID-19 response team,Erasmus Medical Center,Bas Oude Munnink et al
EPI_ISL_422719,Dutch COVID-19 response team,Erasmus Medical Center,Bas Oude Munnink et al
EPI_ISL_422720,Dutch COVID-19 response team,Erasmus Medical Center,Bas Oude Munnink et al
EPI_ISL_422721,Dutch COVID-19 response team,Erasmus Medical Center,Bas Oude Munnink et al
EPI_ISL_422722,Dutch COVID-19 response team,Erasmus Medical Center,Bas Oude Munnink et al
EPI_ISL_422723,Dutch COVID-19 response team,Erasmus Medical Center,Bas Oude Munnink et al
EPI_ISL_422724,Dutch COVID-19 response team,Erasmus Medical Center,Bas Oude Munnink et al
EPI_ISL_415475,Dutch COVID-19 response team,Erasmus Medical Center,David Nieuwenhuijse et al
EPI_ISL_422725,Dutch COVID-19 response team,Erasmus Medical Center,Bas Oude Munnink et al
EPI_ISL_422726,Dutch COVID-19 response team,Erasmus Medical Center,Bas Oude Munnink et al
EPI_ISL_422727,Dutch COVID-19 response team,Erasmus Medical Center,Bas Oude Munnink et al
EPI_ISL_422728,Dutch COVID-19 response team,Erasmus Medical Center,Bas Oude Munnink et al
EPI_ISL_422729,Dutch COVID-19 response team,Erasmus Medical Center,Bas Oude Munnink et al
EPI_ISL_422730,Dutch COVID-19 response team,Erasmus Medical Center,Bas Oude Munnink et al
EPI_ISL_422731,Dutch COVID-19 response team,Erasmus Medical Center,Bas Oude Munnink et al
EPI_ISL_422732,Dutch COVID-19 response team,Erasmus Medical Center,Bas Oude Munnink et al
EPI_ISL_422733,Dutch COVID-19 response team,Erasmus Medical Center,Bas Oude Munnink et al
EPI_ISL_422734,Dutch COVID-19 response team,Erasmus Medical Center,Bas Oude Munnink et al
EPI_ISL_415476,Dutch COVID-19 response team,Erasmus Medical Center,David Nieuwenhuijse et al
EPI_ISL_415477,Dutch COVID-19 response team,Erasmus Medical Center,David Nieuwenhuijse et al
EPI_ISL_422735,Dutch COVID-19 response team,Erasmus Medical Center,Bas Oude Munnink et al
EPI_ISL_422736,Dutch COVID-19 response team,Erasmus Medical Center,Bas Oude Munnink et al
EPI_ISL_422737,Dutch COVID-19 response team,Erasmus Medical Center,Bas Oude Munnink et al
EPI_ISL_422738,Dutch COVID-19 response team,Erasmus Medical Center,Bas Oude Munnink et al
EPI_ISL_422739,Dutch COVID-19 response team,Erasmus Medical Center,Bas Oude Munnink et al
EPI_ISL_422740,Dutch COVID-19 response team,Erasmus Medical Center,Bas Oude Munnink et al
EPI_ISL_422741,Dutch COVID-19 response team,Erasmus Medical Center,Bas Oude Munnink et al
EPI_ISL_422742,Dutch COVID-19 response team,Erasmus Medical Center,Bas Oude Munnink et al
EPI_ISL_422743,Dutch COVID-19 response team,Erasmus Medical Center,Bas Oude Munnink et al
EPI_ISL_422744,Dutch COVID-19 response team,Erasmus Medical Center,Bas Oude Munnink et al
EPI_ISL_415478,Dutch COVID-19 response team,Erasmus Medical Center,David Nieuwenhuijse et al
EPI_ISL_422745,Dutch COVID-19 response team,Erasmus Medical Center,Bas Oude Munnink et al
EPI_ISL_422746,Dutch COVID-19 response team,Erasmus Medical Center,Bas Oude Munnink et al
EPI_ISL_422747,Dutch COVID-19 response team,Erasmus Medical Center,Bas Oude Munnink et al
EPI_ISL_422748,Dutch COVID-19 response team,Erasmus Medical Center,Bas Oude Munnink et al
EPI_ISL_422749,Dutch COVID-19 response team,Erasmus Medical Center,Bas Oude Munnink et al
EPI_ISL_422750,Dutch COVID-19 response team,Erasmus Medical Center,Bas Oude Munnink et al
EPI_ISL_422751,Dutch COVID-19 response team,Erasmus Medical Center,Bas Oude Munnink et al
EPI_ISL_422752,Dutch COVID-19 response team,Erasmus Medical Center,Bas Oude Munnink et al
EPI_ISL_422753,Dutch COVID-19 response team,Erasmus Medical Center,Bas Oude Munnink et al
EPI_ISL_422754,Dutch COVID-19 response team,Erasmus Medical Center,Bas Oude Munnink et al
EPI_ISL_415479,Dutch COVID-19 response team,Erasmus Medical Center,David Nieuwenhuijse et al
EPI_ISL_422755,Dutch COVID-19 response team,Erasmus Medical Center,Bas Oude Munnink et al
EPI_ISL_422756,Dutch COVID-19 response team,Erasmus Medical Center,Bas Oude Munnink et al
EPI_ISL_422757,Dutch COVID-19 response team,Erasmus Medical Center,Bas Oude Munnink et al
EPI_ISL_422758,Dutch COVID-19 response team,Erasmus Medical Center,Bas Oude Munnink et al
EPI_ISL_422759,Dutch COVID-19 response team,Erasmus Medical Center,Bas Oude Munnink et al
EPI_ISL_422760,Dutch COVID-19 response team,Erasmus Medical Center,Bas Oude Munnink et al
EPI_ISL_422761,Dutch COVID-19 response team,Erasmus Medical Center,Bas Oude Munnink et al
EPI_ISL_422762,Dutch COVID-19 response team,Erasmus Medical Center,Bas Oude Munnink et al
EPI_ISL_422764,Dutch COVID-19 response team,Erasmus Medical Center,Bas Oude Munnink et al
EPI_ISL_415480,Dutch COVID-19 response team,Erasmus Medical Center,David Nieuwenhuijse et al
EPI_ISL_422765,Dutch COVID-19 response team,Erasmus Medical Center,Bas Oude Munnink et al
EPI_ISL_422766,Dutch COVID-19 response team,Erasmus Medical Center,Bas Oude Munnink et al
EPI_ISL_422767,Dutch COVID-19 response team,Erasmus Medical Center,Bas Oude Munnink et al
EPI_ISL_422768,Dutch COVID-19 response team,Erasmus Medical Center,Bas Oude Munnink et al
EPI_ISL_422769,Dutch COVID-19 response team,Erasmus Medical Center,Bas Oude Munnink et al
EPI_ISL_422770,Dutch COVID-19 response team,Erasmus Medical Center,Bas Oude Munnink et al
EPI_ISL_422771,Dutch COVID-19 response team,Erasmus Medical Center,Bas Oude Munnink et al
EPI_ISL_422772,Dutch COVID-19 response team,Erasmus Medical Center,Bas Oude Munnink et al
EPI_ISL_422773,Dutch COVID-19 response team,Erasmus Medical Center,Bas Oude Munnink et al
EPI_ISL_415481,Dutch COVID-19 response team,Erasmus Medical Center,David Nieuwenhuijse et al
EPI_ISL_422774,Dutch COVID-19 response team,Erasmus Medical Center,Bas Oude Munnink et al
EPI_ISL_422775,Dutch COVID-19 response team,Erasmus Medical Center,Bas Oude Munnink et al
EPI_ISL_422776,Dutch COVID-19 response team,Erasmus Medical Center,Bas Oude Munnink et al
EPI_ISL_422777,Dutch COVID-19 response team,Erasmus Medical Center,Bas Oude Munnink et al
EPI_ISL_422778,Dutch COVID-19 response team,Erasmus Medical Center,Bas Oude Munnink et al
EPI_ISL_422782,Dutch COVID-19 response team,Erasmus Medical Center,Bas Oude Munnink et al
EPI_ISL_422783,Dutch COVID-19 response team,Erasmus Medical Center,Bas Oude Munnink et al
EPI_ISL_415482,Dutch COVID-19 response team,Erasmus Medical Center,David Nieuwenhuijse et al
EPI_ISL_422784,Dutch COVID-19 response team,Erasmus Medical Center,Bas Oude Munnink et al
EPI_ISL_422785,Dutch COVID-19 response team,Erasmus Medical Center,Bas Oude Munnink et al
EPI_ISL_422786,Dutch COVID-19 response team,Erasmus Medical Center,Bas Oude Munnink et al
EPI_ISL_422787,Dutch COVID-19 response team,Erasmus Medical Center,Bas Oude Munnink et al
EPI_ISL_422788,Dutch COVID-19 response team,Erasmus Medical Center,Bas Oude Munnink et al
EPI_ISL_422789,Dutch COVID-19 response team,Erasmus Medical Center,Bas Oude Munnink et al
EPI_ISL_422790,Dutch COVID-19 response team,Erasmus Medical Center,Bas Oude Munnink et al
EPI_ISL_422791,Dutch COVID-19 response team,Erasmus Medical Center,Bas Oude Munnink et al
EPI_ISL_422792,Dutch COVID-19 response team,Erasmus Medical Center,Bas Oude Munnink et al
EPI_ISL_422793,Dutch COVID-19 response team,Erasmus Medical Center,Bas Oude Munnink et al
EPI_ISL_415483,Dutch COVID-19 response team,Erasmus Medical Center,David Nieuwenhuijse et al
EPI_ISL_422794,Dutch COVID-19 response team,Erasmus Medical Center,Bas Oude Munnink et al
EPI_ISL_422795,Dutch COVID-19 response team,Erasmus Medical Center,Bas Oude Munnink et al
EPI_ISL_422796,Dutch COVID-19 response team,Erasmus Medical Center,Bas Oude Munnink et al
EPI_ISL_422574,Dutch COVID-19 response team,Erasmus Medical Center,Bas Oude Munnink et al
EPI_ISL_422575,Dutch COVID-19 response team,Erasmus Medical Center,Bas Oude Munnink et al
EPI_ISL_422576,Dutch COVID-19 response team,Erasmus Medical Center,Bas Oude Munnink et al
EPI_ISL_422577,Dutch COVID-19 response team,Erasmus Medical Center,Bas Oude Munnink et al
EPI_ISL_422578,Dutch COVID-19 response team,Erasmus Medical Center,Bas Oude Munnink et al
EPI_ISL_422579,Dutch COVID-19 response team,Erasmus Medical Center,Bas Oude Munnink et al
EPI_ISL_422580,Dutch COVID-19 response team,Erasmus Medical Center,Bas Oude Munnink et al
EPI_ISL_415484,Dutch COVID-19 response team,Erasmus Medical Center,David Nieuwenhuijse et al
EPI_ISL_422581,Dutch COVID-19 response team,Erasmus Medical Center,Bas Oude Munnink et al
EPI_ISL_422582,Dutch COVID-19 response team,Erasmus Medical Center,Bas Oude Munnink et al
EPI_ISL_422583,Dutch COVID-19 response team,Erasmus Medical Center,Bas Oude Munnink et al
EPI_ISL_422585,Dutch COVID-19 response team,Erasmus Medical Center,Bas Oude Munnink et al
EPI_ISL_422586,Dutch COVID-19 response team,Erasmus Medical Center,Bas Oude Munnink et al
EPI_ISL_422587,Dutch COVID-19 response team,Erasmus Medical Center,Bas Oude Munnink et al
EPI_ISL_422588,Dutch COVID-19 response team,Erasmus Medical Center,Bas Oude Munnink et al
EPI_ISL_422589,Dutch COVID-19 response team,Erasmus Medical Center,Bas Oude Munnink et al
EPI_ISL_415485,Dutch COVID-19 response team,Erasmus Medical Center,David Nieuwenhuijse et al
EPI_ISL_422591,Dutch COVID-19 response team,Erasmus Medical Center,Bas Oude Munnink et al
EPI_ISL_422592,Dutch COVID-19 response team,Erasmus Medical Center,Bas Oude Munnink et al
EPI_ISL_422593,Dutch COVID-19 response team,Erasmus Medical Center,Bas Oude Munnink et al
EPI_ISL_422594,Dutch COVID-19 response team,Erasmus Medical Center,Bas Oude Munnink et al
EPI_ISL_422595,Dutch COVID-19 response team,Erasmus Medical Center,Bas Oude Munnink et al
EPI_ISL_422596,Dutch COVID-19 response team,Erasmus Medical Center,Bas Oude Munnink et al
EPI_ISL_422597,Dutch COVID-19 response team,Erasmus Medical Center,Bas Oude Munnink et al
EPI_ISL_422598,Dutch COVID-19 response team,Erasmus Medical Center,Bas Oude Munnink et al
EPI_ISL_415486,Dutch COVID-19 response team,Erasmus Medical Center,David Nieuwenhuijse et al
EPI_ISL_422599,Dutch COVID-19 response team,Erasmus Medical Center,Bas Oude Munnink et al
EPI_ISL_422600,Dutch COVID-19 response team,Erasmus Medical Center,Bas Oude Munnink et al
EPI_ISL_422601,Dutch COVID-19 response team,Erasmus Medical Center,Bas Oude Munnink et al
EPI_ISL_422602,Dutch COVID-19 response team,Erasmus Medical Center,Bas Oude Munnink et al
EPI_ISL_422603,Dutch COVID-19 response team,Erasmus Medical Center,Bas Oude Munnink et al
EPI_ISL_422604,Dutch COVID-19 response team,Erasmus Medical Center,Bas Oude Munnink et al
EPI_ISL_422605,Dutch COVID-19 response team,Erasmus Medical Center,Bas Oude Munnink et al
EPI_ISL_422606,Dutch COVID-19 response team,Erasmus Medical Center,Bas Oude Munnink et al
EPI_ISL_422607,Dutch COVID-19 response team,Erasmus Medical Center,Bas Oude Munnink et al
EPI_ISL_422608,Dutch COVID-19 response team,Erasmus Medical Center,Bas Oude Munnink et al
EPI_ISL_415487,Dutch COVID-19 response team,Erasmus Medical Center,David Nieuwenhuijse et al
EPI_ISL_422609,Dutch COVID-19 response team,Erasmus Medical Center,Bas Oude Munnink et al
EPI_ISL_422610,Dutch COVID-19 response team,Erasmus Medical Center,Bas Oude Munnink et al
EPI_ISL_422611,Dutch COVID-19 response team,Erasmus Medical Center,Bas Oude Munnink et al
EPI_ISL_422612,Dutch COVID-19 response team,Erasmus Medical Center,Bas Oude Munnink et al
EPI_ISL_422613,Dutch COVID-19 response team,Erasmus Medical Center,Bas Oude Munnink et al
EPI_ISL_422614,Dutch COVID-19 response team,Erasmus Medical Center,Bas Oude Munnink et al
EPI_ISL_422615,Dutch COVID-19 response team,Erasmus Medical Center,Bas Oude Munnink et al
EPI_ISL_422616,Dutch COVID-19 response team,Erasmus Medical Center,Bas Oude Munnink et al
EPI_ISL_422618,Dutch COVID-19 response team,Erasmus Medical Center,Bas Oude Munnink et al
EPI_ISL_415488,Dutch COVID-19 response team,Erasmus Medical Center,David Nieuwenhuijse et al
EPI_ISL_422619,Dutch COVID-19 response team,Erasmus Medical Center,Bas Oude Munnink et al
EPI_ISL_422620,Dutch COVID-19 response team,Erasmus Medical Center,Bas Oude Munnink et al
EPI_ISL_422621,Dutch COVID-19 response team,Erasmus Medical Center,Bas Oude Munnink et al
EPI_ISL_422622,Dutch COVID-19 response team,Erasmus Medical Center,Bas Oude Munnink et al
EPI_ISL_422623,Dutch COVID-19 response team,Erasmus Medical Center,Bas Oude Munnink et al
EPI_ISL_422624,Dutch COVID-19 response team,Erasmus Medical Center,Bas Oude Munnink et al
EPI_ISL_422625,Dutch COVID-19 response team,Erasmus Medical Center,Bas Oude Munnink et al
EPI_ISL_422626,Dutch COVID-19 response team,Erasmus Medical Center,Bas Oude Munnink et al
EPI_ISL_455124,Dutch COVID-19 response team,Erasmus Medical Center,Bas Oude Munnink et al
EPI_ISL_415489,Dutch COVID-19 response team,Erasmus Medical Center,David Nieuwenhuijse et al
EPI_ISL_455125,Dutch COVID-19 response team,Erasmus Medical Center,Bas Oude Munnink et al
EPI_ISL_455126,Dutch COVID-19 response team,Erasmus Medical Center,Bas Oude Munnink et al
EPI_ISL_455127,Dutch COVID-19 response team,Erasmus Medical Center,Bas Oude Munnink et al
EPI_ISL_455128,Dutch COVID-19 response team,Erasmus Medical Center,Bas Oude Munnink et al
EPI_ISL_455129,Dutch COVID-19 response team,Erasmus Medical Center,Bas Oude Munnink et al
EPI_ISL_455130,Dutch COVID-19 response team,Erasmus Medical Center,Bas Oude Munnink et al
EPI_ISL_455131,Dutch COVID-19 response team,Erasmus Medical Center,Bas Oude Munnink et al
EPI_ISL_455132,Dutch COVID-19 response team,Erasmus Medical Center,Bas Oude Munnink et al
EPI_ISL_455133,Dutch COVID-19 response team,Erasmus Medical Center,Bas Oude Munnink et al
EPI_ISL_455134,Dutch COVID-19 response team,Erasmus Medical Center,Bas Oude Munnink et al
EPI_ISL_415490,Dutch COVID-19 response team,Erasmus Medical Center,David Nieuwenhuijse et al
EPI_ISL_455135,Dutch COVID-19 response team,Erasmus Medical Center,Bas Oude Munnink et al
EPI_ISL_455136,Dutch COVID-19 response team,Erasmus Medical Center,Bas Oude Munnink et al
EPI_ISL_455137,Dutch COVID-19 response team,Erasmus Medical Center,Bas Oude Munnink et al
EPI_ISL_455139,Dutch COVID-19 response team,Erasmus Medical Center,Bas Oude Munnink et al
EPI_ISL_455140,Dutch COVID-19 response team,Erasmus Medical Center,Bas Oude Munnink et al
EPI_ISL_455141,Dutch COVID-19 response team,Erasmus Medical Center,Bas Oude Munnink et al
EPI_ISL_455142,Dutch COVID-19 response team,Erasmus Medical Center,Bas Oude Munnink et al
EPI_ISL_455143,Dutch COVID-19 response team,Erasmus Medical Center,Bas Oude Munnink et al
EPI_ISL_455144,Dutch COVID-19 response team,Erasmus Medical Center,Bas Oude Munnink et al
EPI_ISL_415491,Dutch COVID-19 response team,Erasmus Medical Center,David Nieuwenhuijse et al
EPI_ISL_455145,Dutch COVID-19 response team,Erasmus Medical Center,Bas Oude Munnink et al
EPI_ISL_455146,Dutch COVID-19 response team,Erasmus Medical Center,Bas Oude Munnink et al
EPI_ISL_455147,Dutch COVID-19 response team,Erasmus Medical Center,Bas Oude Munnink et al
EPI_ISL_455148,Dutch COVID-19 response team,Erasmus Medical Center,Bas Oude Munnink et al
EPI_ISL_455149,Dutch COVID-19 response team,Erasmus Medical Center,Bas Oude Munnink et al
EPI_ISL_455151,Dutch COVID-19 response team,Erasmus Medical Center,Bas Oude Munnink et al
EPI_ISL_455152,Dutch COVID-19 response team,Erasmus Medical Center,Bas Oude Munnink et al
EPI_ISL_455153,Dutch COVID-19 response team,Erasmus Medical Center,Bas Oude Munnink et al
EPI_ISL_455154,Dutch COVID-19 response team,Erasmus Medical Center,Bas Oude Munnink et al
EPI_ISL_415492,Dutch COVID-19 response team,Erasmus Medical Center,David Nieuwenhuijse et al
EPI_ISL_455155,Dutch COVID-19 response team,Erasmus Medical Center,Bas Oude Munnink et al
EPI_ISL_455156,Dutch COVID-19 response team,Erasmus Medical Center,Bas Oude Munnink et al
EPI_ISL_455157,Dutch COVID-19 response team,Erasmus Medical Center,Bas Oude Munnink et al
EPI_ISL_455159,Dutch COVID-19 response team,Erasmus Medical Center,Bas Oude Munnink et al
EPI_ISL_455160,Dutch COVID-19 response team,Erasmus Medical Center,Bas Oude Munnink et al
EPI_ISL_455161,Dutch COVID-19 response team,Erasmus Medical Center,Bas Oude Munnink et al
EPI_ISL_455162,Dutch COVID-19 response team,Erasmus Medical Center,Bas Oude Munnink et al
EPI_ISL_455163,Dutch COVID-19 response team,Erasmus Medical Center,Bas Oude Munnink et al
EPI_ISL_422797,Dutch COVID-19 response team,Erasmus Medical Center,Bas Oude Munnink et al
EPI_ISL_455164,Dutch COVID-19 response team,Erasmus Medical Center,Bas Oude Munnink et al
EPI_ISL_455165,Dutch COVID-19 response team,Erasmus Medical Center,Bas Oude Munnink et al
EPI_ISL_455166,Dutch COVID-19 response team,Erasmus Medical Center,Bas Oude Munnink et al
EPI_ISL_455167,Dutch COVID-19 response team,Erasmus Medical Center,Bas Oude Munnink et al
EPI_ISL_455168,Dutch COVID-19 response team,Erasmus Medical Center,Bas Oude Munnink et al
EPI_ISL_455169,Dutch COVID-19 response team,Erasmus Medical Center,Bas Oude Munnink et al
EPI_ISL_455170,Dutch COVID-19 response team,Erasmus Medical Center,Bas Oude Munnink et al
EPI_ISL_455171,Dutch COVID-19 response team,Erasmus Medical Center,Bas Oude Munnink et al
EPI_ISL_455172,Dutch COVID-19 response team,Erasmus Medical Center,Bas Oude Munnink et al
EPI_ISL_422798,Dutch COVID-19 response team,Erasmus Medical Center,Bas Oude Munnink et al
EPI_ISL_455173,Dutch COVID-19 response team,Erasmus Medical Center,Bas Oude Munnink et al
EPI_ISL_455174,Dutch COVID-19 response team,Erasmus Medical Center,Bas Oude Munnink et al
EPI_ISL_455175,Dutch COVID-19 response team,Erasmus Medical Center,Bas Oude Munnink et al
EPI_ISL_455176,Dutch COVID-19 response team,Erasmus Medical Center,Bas Oude Munnink et al
EPI_ISL_455177,Dutch COVID-19 response team,Erasmus Medical Center,Bas Oude Munnink et al
EPI_ISL_455178,Dutch COVID-19 response team,Erasmus Medical Center,Bas Oude Munnink et al
EPI_ISL_455179,Dutch COVID-19 response team,Erasmus Medical Center,Bas Oude Munnink et al
EPI_ISL_455180,Dutch COVID-19 response team,Erasmus Medical Center,Bas Oude Munnink et al
EPI_ISL_422799,Dutch COVID-19 response team,Erasmus Medical Center,Bas Oude Munnink et al
EPI_ISL_422800,Dutch COVID-19 response team,Erasmus Medical Center,Bas Oude Munnink et al
EPI_ISL_455194,Dutch COVID-19 response team,Erasmus Medical Center,Bas Oude Munnink et al
EPI_ISL_455195,Dutch COVID-19 response team,Erasmus Medical Center,Bas Oude Munnink et al
EPI_ISL_455196,Dutch COVID-19 response team,Erasmus Medical Center,Bas Oude Munnink et al
EPI_ISL_455197,Dutch COVID-19 response team,Erasmus Medical Center,Bas Oude Munnink et al
EPI_ISL_455198,Dutch COVID-19 response team,Erasmus Medical Center,Bas Oude Munnink et al
EPI_ISL_455199,Dutch COVID-19 response team,Erasmus Medical Center,Bas Oude Munnink et al
EPI_ISL_455200,Dutch COVID-19 response team,Erasmus Medical Center,Bas Oude Munnink et al
EPI_ISL_422801,Dutch COVID-19 response team,Erasmus Medical Center,Bas Oude Munnink et al
EPI_ISL_455202,Dutch COVID-19 response team,Erasmus Medical Center,Bas Oude Munnink et al
EPI_ISL_455203,Dutch COVID-19 response team,Erasmus Medical Center,Bas Oude Munnink et al
EPI_ISL_455204,Dutch COVID-19 response team,Erasmus Medical Center,Bas Oude Munnink et al
EPI_ISL_455205,Dutch COVID-19 response team,Erasmus Medical Center,Bas Oude Munnink et al
EPI_ISL_455206,Dutch COVID-19 response team,Erasmus Medical Center,Bas Oude Munnink et al
EPI_ISL_455207,Dutch COVID-19 response team,Erasmus Medical Center,Bas Oude Munnink et al
EPI_ISL_455208,Dutch COVID-19 response team,Erasmus Medical Center,Bas Oude Munnink et al
EPI_ISL_455209,Dutch COVID-19 response team,Erasmus Medical Center,Bas Oude Munnink et al
EPI_ISL_455210,Dutch COVID-19 response team,Erasmus Medical Center,Bas Oude Munnink et al
EPI_ISL_455211,Dutch COVID-19 response team,Erasmus Medical Center,Bas Oude Munnink et al
EPI_ISL_422802,Dutch COVID-19 response team,Erasmus Medical Center,Bas Oude Munnink et al
EPI_ISL_455212,Dutch COVID-19 response team,Erasmus Medical Center,Bas Oude Munnink et al
EPI_ISL_455213,Dutch COVID-19 response team,Erasmus Medical Center,Bas Oude Munnink et al
EPI_ISL_455214,Dutch COVID-19 response team,Erasmus Medical Center,Bas Oude Munnink et al
EPI_ISL_455215,Dutch COVID-19 response team,Erasmus Medical Center,Bas Oude Munnink et al
EPI_ISL_455216,Dutch COVID-19 response team,Erasmus Medical Center,Bas Oude Munnink et al
EPI_ISL_455217,Dutch COVID-19 response team,Erasmus Medical Center,Bas Oude Munnink et al
EPI_ISL_455218,Dutch COVID-19 response team,Erasmus Medical Center,Bas Oude Munnink et al
EPI_ISL_455219,Dutch COVID-19 response team,Erasmus Medical Center,Bas Oude Munnink et al
EPI_ISL_455220,Dutch COVID-19 response team,Erasmus Medical Center,Bas Oude Munnink et al
EPI_ISL_455221,Dutch COVID-19 response team,Erasmus Medical Center,Bas Oude Munnink et al
EPI_ISL_422803,Dutch COVID-19 response team,Erasmus Medical Center,Bas Oude Munnink et al
EPI_ISL_455222,Dutch COVID-19 response team,Erasmus Medical Center,Bas Oude Munnink et al
EPI_ISL_455226,Dutch COVID-19 response team,Erasmus Medical Center,Bas Oude Munnink et al
EPI_ISL_455227,Dutch COVID-19 response team,Erasmus Medical Center,Bas Oude Munnink et al
EPI_ISL_455228,Dutch COVID-19 response team,Erasmus Medical Center,Bas Oude Munnink et al
EPI_ISL_455230,Dutch COVID-19 response team,Erasmus Medical Center,Bas Oude Munnink et al
EPI_ISL_455231,Dutch COVID-19 response team,Erasmus Medical Center,Bas Oude Munnink et al
EPI_ISL_422804,Dutch COVID-19 response team,Erasmus Medical Center,Bas Oude Munnink et al
EPI_ISL_455232,Dutch COVID-19 response team,Erasmus Medical Center,Bas Oude Munnink et al
EPI_ISL_455233,Dutch COVID-19 response team,Erasmus Medical Center,Bas Oude Munnink et al
EPI_ISL_455234,Dutch COVID-19 response team,Erasmus Medical Center,Bas Oude Munnink et al
EPI_ISL_455235,Dutch COVID-19 response team,Erasmus Medical Center,Bas Oude Munnink et al
EPI_ISL_455236,Dutch COVID-19 response team,Erasmus Medical Center,Bas Oude Munnink et al
EPI_ISL_455237,Dutch COVID-19 response team,Erasmus Medical Center,Bas Oude Munnink et al
EPI_ISL_455238,Dutch COVID-19 response team,Erasmus Medical Center,Bas Oude Munnink et al
EPI_ISL_455239,Dutch COVID-19 response team,Erasmus Medical Center,Bas Oude Munnink et al
EPI_ISL_455241,Dutch COVID-19 response team,Erasmus Medical Center,Bas Oude Munnink et al
EPI_ISL_422805,Dutch COVID-19 response team,Erasmus Medical Center,Bas Oude Munnink et al
EPI_ISL_455242,Dutch COVID-19 response team,Erasmus Medical Center,Bas Oude Munnink et al
EPI_ISL_455244,Dutch COVID-19 response team,Erasmus Medical Center,Bas Oude Munnink et al
EPI_ISL_455245,Dutch COVID-19 response team,Erasmus Medical Center,Bas Oude Munnink et al
EPI_ISL_455246,Dutch COVID-19 response team,Erasmus Medical Center,Bas Oude Munnink et al
EPI_ISL_455247,Dutch COVID-19 response team,Erasmus Medical Center,Bas Oude Munnink et al
EPI_ISL_455248,Dutch COVID-19 response team,Erasmus Medical Center,Bas Oude Munnink et al
EPI_ISL_455249,Dutch COVID-19 response team,Erasmus Medical Center,Bas Oude Munnink et al
EPI_ISL_455250,Dutch COVID-19 response team,Erasmus Medical Center,Bas Oude Munnink et al
EPI_ISL_455251,Dutch COVID-19 response team,Erasmus Medical Center,Bas Oude Munnink et al
EPI_ISL_422806,Dutch COVID-19 response team,Erasmus Medical Center,Bas Oude Munnink et al
EPI_ISL_455252,Dutch COVID-19 response team,Erasmus Medical Center,Bas Oude Munnink et al
EPI_ISL_455253,Dutch COVID-19 response team,Erasmus Medical Center,Bas Oude Munnink et al
EPI_ISL_455254,Dutch COVID-19 response team,Erasmus Medical Center,Bas Oude Munnink et al
EPI_ISL_455255,Dutch COVID-19 response team,Erasmus Medical Center,Bas Oude Munnink et al
EPI_ISL_455256,Dutch COVID-19 response team,Erasmus Medical Center,Bas Oude Munnink et al
EPI_ISL_455257,Dutch COVID-19 response team,Erasmus Medical Center,Bas Oude Munnink et al
EPI_ISL_455258,Dutch COVID-19 response team,Erasmus Medical Center,Bas Oude Munnink et al
EPI_ISL_455261,Dutch COVID-19 response team,Erasmus Medical Center,Bas Oude Munnink et al
EPI_ISL_422807,Dutch COVID-19 response team,Erasmus Medical Center,Bas Oude Munnink et al
EPI_ISL_455263,Dutch COVID-19 response team,Erasmus Medical Center,Bas Oude Munnink et al
EPI_ISL_455264,Dutch COVID-19 response team,Erasmus Medical Center,Bas Oude Munnink et al
EPI_ISL_455265,Dutch COVID-19 response team,Erasmus Medical Center,Bas Oude Munnink et al
EPI_ISL_455266,Dutch COVID-19 response team,Erasmus Medical Center,Bas Oude Munnink et al
EPI_ISL_455267,Dutch COVID-19 response team,Erasmus Medical Center,Bas Oude Munnink et al
EPI_ISL_455268,Dutch COVID-19 response team,Erasmus Medical Center,Bas Oude Munnink et al
EPI_ISL_455269,Dutch COVID-19 response team,Erasmus Medical Center,Bas Oude Munnink et al
EPI_ISL_455270,Dutch COVID-19 response team,Erasmus Medical Center,Bas Oude Munnink et al
EPI_ISL_422808,Dutch COVID-19 response team,Erasmus Medical Center,Bas Oude Munnink et al
EPI_ISL_455272,Dutch COVID-19 response team,Erasmus Medical Center,Bas Oude Munnink et al
EPI_ISL_455273,Dutch COVID-19 response team,Erasmus Medical Center,Bas Oude Munnink et al
EPI_ISL_455274,Dutch COVID-19 response team,Erasmus Medical Center,Bas Oude Munnink et al
EPI_ISL_455275,Dutch COVID-19 response team,Erasmus Medical Center,Bas Oude Munnink et al
EPI_ISL_455276,Dutch COVID-19 response team,Erasmus Medical Center,Bas Oude Munnink et al
EPI_ISL_455277,Dutch COVID-19 response team,Erasmus Medical Center,Bas Oude Munnink et al
EPI_ISL_455278,Dutch COVID-19 response team,Erasmus Medical Center,Bas Oude Munnink et al
EPI_ISL_455279,Dutch COVID-19 response team,Erasmus Medical Center,Bas Oude Munnink et al
EPI_ISL_455280,Dutch COVID-19 response team,Erasmus Medical Center,Bas Oude Munnink et al
EPI_ISL_455281,Dutch COVID-19 response team,Erasmus Medical Center,Bas Oude Munnink et al
EPI_ISL_422809,Dutch COVID-19 response team,Erasmus Medical Center,Bas Oude Munnink et al
EPI_ISL_455282,Dutch COVID-19 response team,Erasmus Medical Center,Bas Oude Munnink et al
EPI_ISL_455283,Dutch COVID-19 response team,Erasmus Medical Center,Bas Oude Munnink et al
EPI_ISL_455284,Dutch COVID-19 response team,Erasmus Medical Center,Bas Oude Munnink et al
EPI_ISL_455285,Dutch COVID-19 response team,Erasmus Medical Center,Bas Oude Munnink et al
EPI_ISL_455286,Dutch COVID-19 response team,Erasmus Medical Center,Bas Oude Munnink et al
EPI_ISL_455287,Dutch COVID-19 response team,Erasmus Medical Center,Bas Oude Munnink et al
EPI_ISL_455288,Dutch COVID-19 response team,Erasmus Medical Center,Bas Oude Munnink et al
EPI_ISL_460660,Dutch COVID-19 response team,Erasmus Medical Center,Bas Oude Munnink et al
EPI_ISL_460661,Dutch COVID-19 response team,Erasmus Medical Center,Bas Oude Munnink et al
EPI_ISL_460662,Dutch COVID-19 response team,Erasmus Medical Center,Bas Oude Munnink et al
EPI_ISL_422810,Dutch COVID-19 response team,Erasmus Medical Center,Bas Oude Munnink et al
EPI_ISL_460663,Dutch COVID-19 response team,Erasmus Medical Center,Bas Oude Munnink et al
EPI_ISL_460664,Dutch COVID-19 response team,Erasmus Medical Center,Bas Oude Munnink et al
EPI_ISL_460665,Dutch COVID-19 response team,Erasmus Medical Center,Bas Oude Munnink et al
EPI_ISL_460666,Dutch COVID-19 response team,Erasmus Medical Center,Bas Oude Munnink et al
EPI_ISL_460667,Dutch COVID-19 response team,Erasmus Medical Center,Bas Oude Munnink et al
EPI_ISL_460668,Dutch COVID-19 response team,Erasmus Medical Center,Bas Oude Munnink et al
EPI_ISL_460669,Dutch COVID-19 response team,Erasmus Medical Center,Bas Oude Munnink et al
EPI_ISL_460670,Dutch COVID-19 response team,Erasmus Medical Center,Bas Oude Munnink et al
EPI_ISL_460671,Dutch COVID-19 response team,Erasmus Medical Center,Bas Oude Munnink et al
EPI_ISL_460672,Dutch COVID-19 response team,Erasmus Medical Center,Bas Oude Munnink et al
EPI_ISL_422811,Dutch COVID-19 response team,Erasmus Medical Center,Bas Oude Munnink et al
EPI_ISL_460673,Dutch COVID-19 response team,Erasmus Medical Center,Bas Oude Munnink et al
EPI_ISL_460674,Dutch COVID-19 response team,Erasmus Medical Center,Bas Oude Munnink et al
EPI_ISL_460675,Dutch COVID-19 response team,Erasmus Medical Center,Bas Oude Munnink et al
EPI_ISL_460676,Dutch COVID-19 response team,Erasmus Medical Center,Bas Oude Munnink et al
EPI_ISL_460677,Dutch COVID-19 response team,Erasmus Medical Center,Bas Oude Munnink et al
EPI_ISL_460678,Dutch COVID-19 response team,Erasmus Medical Center,Bas Oude Munnink et al
EPI_ISL_460680,Dutch COVID-19 response team,Erasmus Medical Center,Bas Oude Munnink et al
EPI_ISL_460682,Dutch COVID-19 response team,Erasmus Medical Center,Bas Oude Munnink et al
EPI_ISL_422812,Dutch COVID-19 response team,Erasmus Medical Center,Bas Oude Munnink et al
EPI_ISL_460683,Dutch COVID-19 response team,Erasmus Medical Center,Bas Oude Munnink et al
EPI_ISL_460684,Dutch COVID-19 response team,Erasmus Medical Center,Bas Oude Munnink et al
EPI_ISL_460685,Dutch COVID-19 response team,Erasmus Medical Center,Bas Oude Munnink et al
EPI_ISL_460686,Dutch COVID-19 response team,Erasmus Medical Center,Bas Oude Munnink et al
EPI_ISL_460687,Dutch COVID-19 response team,Erasmus Medical Center,Bas Oude Munnink et al
EPI_ISL_460688,Dutch COVID-19 response team,Erasmus Medical Center,Bas Oude Munnink et al
EPI_ISL_460689,Dutch COVID-19 response team,Erasmus Medical Center,Bas Oude Munnink et al
EPI_ISL_460690,Dutch COVID-19 response team,Erasmus Medical Center,Bas Oude Munnink et al
EPI_ISL_460691,Dutch COVID-19 response team,Erasmus Medical Center,Bas Oude Munnink et al
EPI_ISL_460692,Dutch COVID-19 response team,Erasmus Medical Center,Bas Oude Munnink et al
EPI_ISL_422813,Dutch COVID-19 response team,Erasmus Medical Center,Bas Oude Munnink et al
EPI_ISL_460693,Dutch COVID-19 response team,Erasmus Medical Center,Bas Oude Munnink et al
EPI_ISL_460694,Dutch COVID-19 response team,Erasmus Medical Center,Bas Oude Munnink et al
EPI_ISL_460695,Dutch COVID-19 response team,Erasmus Medical Center,Bas Oude Munnink et al
EPI_ISL_460696,Dutch COVID-19 response team,Erasmus Medical Center,Bas Oude Munnink et al
EPI_ISL_460697,Dutch COVID-19 response team,Erasmus Medical Center,Bas Oude Munnink et al
EPI_ISL_460698,Dutch COVID-19 response team,Erasmus Medical Center,Bas Oude Munnink et al
EPI_ISL_460699,Dutch COVID-19 response team,Erasmus Medical Center,Bas Oude Munnink et al
EPI_ISL_460700,Dutch COVID-19 response team,Erasmus Medical Center,Bas Oude Munnink et al
EPI_ISL_460701,Dutch COVID-19 response team,Erasmus Medical Center,Bas Oude Munnink et al
EPI_ISL_460702,Dutch COVID-19 response team,Erasmus Medical Center,Bas Oude Munnink et al
EPI_ISL_422814,Dutch COVID-19 response team,Erasmus Medical Center,Bas Oude Munnink et al
EPI_ISL_460703,Dutch COVID-19 response team,Erasmus Medical Center,Bas Oude Munnink et al
EPI_ISL_460704,Dutch COVID-19 response team,Erasmus Medical Center,Bas Oude Munnink et al
EPI_ISL_460705,Dutch COVID-19 response team,Erasmus Medical Center,Bas Oude Munnink et al
EPI_ISL_422815,Dutch COVID-19 response team,Erasmus Medical Center,Bas Oude Munnink et al
EPI_ISL_460714,Dutch COVID-19 response team,Erasmus Medical Center,Bas Oude Munnink et al
EPI_ISL_460715,Dutch COVID-19 response team,Erasmus Medical Center,Bas Oude Munnink et al
EPI_ISL_460716,Dutch COVID-19 response team,Erasmus Medical Center,Bas Oude Munnink et al
EPI_ISL_460717,Dutch COVID-19 response team,Erasmus Medical Center,Bas Oude Munnink et al
EPI_ISL_460718,Dutch COVID-19 response team,Erasmus Medical Center,Bas Oude Munnink et al
EPI_ISL_422816,Dutch COVID-19 response team,Erasmus Medical Center,Bas Oude Munnink et al
EPI_ISL_460719,Dutch COVID-19 response team,Erasmus Medical Center,Bas Oude Munnink et al
EPI_ISL_460720,Dutch COVID-19 response team,Erasmus Medical Center,Bas Oude Munnink et al
EPI_ISL_460721,Dutch COVID-19 response team,Erasmus Medical Center,Bas Oude Munnink et al
EPI_ISL_460723,Dutch COVID-19 response team,Erasmus Medical Center,Bas Oude Munnink et al
EPI_ISL_460724,Dutch COVID-19 response team,Erasmus Medical Center,Bas Oude Munnink et al
EPI_ISL_422817,Dutch COVID-19 response team,Erasmus Medical Center,Bas Oude Munnink et al
EPI_ISL_460725,Dutch COVID-19 response team,Erasmus Medical Center,Bas Oude Munnink et al
EPI_ISL_460726,Dutch COVID-19 response team,Erasmus Medical Center,Bas Oude Munnink et al
EPI_ISL_460727,Dutch COVID-19 response team,Erasmus Medical Center,Bas Oude Munnink et al
EPI_ISL_460728,Dutch COVID-19 response team,Erasmus Medical Center,Bas Oude Munnink et al
EPI_ISL_460729,Dutch COVID-19 response team,Erasmus Medical Center,Bas Oude Munnink et al
EPI_ISL_460730,Dutch COVID-19 response team,Erasmus Medical Center,Bas Oude Munnink et al
EPI_ISL_460731,Dutch COVID-19 response team,Erasmus Medical Center,Bas Oude Munnink et al
EPI_ISL_460732,Dutch COVID-19 response team,Erasmus Medical Center,Bas Oude Munnink et al
EPI_ISL_460733,Dutch COVID-19 response team,Erasmus Medical Center,Bas Oude Munnink et al
EPI_ISL_422818,Dutch COVID-19 response team,Erasmus Medical Center,Bas Oude Munnink et al
EPI_ISL_460734,Dutch COVID-19 response team,Erasmus Medical Center,Bas Oude Munnink et al
EPI_ISL_460735,Dutch COVID-19 response team,Erasmus Medical Center,Bas Oude Munnink et al
EPI_ISL_460736,Dutch COVID-19 response team,Erasmus Medical Center,Bas Oude Munnink et al
EPI_ISL_460737,Dutch COVID-19 response team,Erasmus Medical Center,Bas Oude Munnink et al
EPI_ISL_460738,Dutch COVID-19 response team,Erasmus Medical Center,Bas Oude Munnink et al
EPI_ISL_422819,Dutch COVID-19 response team,Erasmus Medical Center,Bas Oude Munnink et al
EPI_ISL_460753,Dutch COVID-19 response team,Erasmus Medical Center,Bas Oude Munnink et al
EPI_ISL_422820,Dutch COVID-19 response team,Erasmus Medical Center,Bas Oude Munnink et al
EPI_ISL_460754,Dutch COVID-19 response team,Erasmus Medical Center,Bas Oude Munnink et al
EPI_ISL_460755,Dutch COVID-19 response team,Erasmus Medical Center,Bas Oude Munnink et al
EPI_ISL_455289,Dutch COVID-19 response team,Erasmus Medical Center,Bas Oude Munnink et al
EPI_ISL_460756,Dutch COVID-19 response team,Erasmus Medical Center,Bas Oude Munnink et al
EPI_ISL_460757,Dutch COVID-19 response team,Erasmus Medical Center,Bas Oude Munnink et al
EPI_ISL_460758,Dutch COVID-19 response team,Erasmus Medical Center,Bas Oude Munnink et al
EPI_ISL_460759,Dutch COVID-19 response team,Erasmus Medical Center,Bas Oude Munnink et al
EPI_ISL_460760,Dutch COVID-19 response team,Erasmus Medical Center,Bas Oude Munnink et al
EPI_ISL_460761,Dutch COVID-19 response team,Erasmus Medical Center,Bas Oude Munnink et al
EPI_ISL_460762,Dutch COVID-19 response team,Erasmus Medical Center,Bas Oude Munnink et al
EPI_ISL_415495,Dutch COVID-19 response team,Erasmus Medical Center,David Nieuwenhuijse et al
EPI_ISL_422821,Dutch COVID-19 response team,Erasmus Medical Center,Bas Oude Munnink et al
EPI_ISL_460763,Dutch COVID-19 response team,Erasmus Medical Center,Bas Oude Munnink et al
EPI_ISL_460764,Dutch COVID-19 response team,Erasmus Medical Center,Bas Oude Munnink et al
EPI_ISL_460765,Dutch COVID-19 response team,Erasmus Medical Center,Bas Oude Munnink et al
EPI_ISL_460766,Dutch COVID-19 response team,Erasmus Medical Center,Bas Oude Munnink et al
EPI_ISL_460767,Dutch COVID-19 response team,Erasmus Medical Center,Bas Oude Munnink et al
EPI_ISL_460768,Dutch COVID-19 response team,Erasmus Medical Center,Bas Oude Munnink et al
EPI_ISL_460770,Dutch COVID-19 response team,Erasmus Medical Center,Bas Oude Munnink et al
EPI_ISL_460771,Dutch COVID-19 response team,Erasmus Medical Center,Bas Oude Munnink et al
EPI_ISL_422822,Dutch COVID-19 response team,Erasmus Medical Center,Bas Oude Munnink et al
EPI_ISL_460773,Dutch COVID-19 response team,Erasmus Medical Center,Bas Oude Munnink et al
EPI_ISL_460774,Dutch COVID-19 response team,Erasmus Medical Center,Bas Oude Munnink et al
EPI_ISL_460775,Dutch COVID-19 response team,Erasmus Medical Center,Bas Oude Munnink et al
EPI_ISL_460776,Dutch COVID-19 response team,Erasmus Medical Center,Bas Oude Munnink et al
EPI_ISL_460777,Dutch COVID-19 response team,Erasmus Medical Center,Bas Oude Munnink et al
EPI_ISL_460778,Dutch COVID-19 response team,Erasmus Medical Center,Bas Oude Munnink et al
EPI_ISL_460779,Dutch COVID-19 response team,Erasmus Medical Center,Bas Oude Munnink et al
EPI_ISL_460780,Dutch COVID-19 response team,Erasmus Medical Center,Bas Oude Munnink et al
EPI_ISL_460781,Dutch COVID-19 response team,Erasmus Medical Center,Bas Oude Munnink et al
EPI_ISL_460782,Dutch COVID-19 response team,Erasmus Medical Center,Bas Oude Munnink et al
EPI_ISL_422823,Dutch COVID-19 response team,Erasmus Medical Center,Bas Oude Munnink et al
EPI_ISL_460783,Dutch COVID-19 response team,Erasmus Medical Center,Bas Oude Munnink et al
EPI_ISL_460784,Dutch COVID-19 response team,Erasmus Medical Center,Bas Oude Munnink et al
EPI_ISL_460785,Dutch COVID-19 response team,Erasmus Medical Center,Bas Oude Munnink et al
EPI_ISL_460786,Dutch COVID-19 response team,Erasmus Medical Center,Bas Oude Munnink et al
EPI_ISL_460787,Dutch COVID-19 response team,Erasmus Medical Center,Bas Oude Munnink et al
EPI_ISL_460788,Dutch COVID-19 response team,Erasmus Medical Center,Bas Oude Munnink et al
EPI_ISL_461062,Dutch COVID-19 response team,Erasmus Medical Center,Bas Oude Munnink et al
EPI_ISL_461063,Dutch COVID-19 response team,Erasmus Medical Center,Bas Oude Munnink et al
EPI_ISL_461064,Dutch COVID-19 response team,Erasmus Medical Center,Bas Oude Munnink et al
EPI_ISL_461065,Dutch COVID-19 response team,Erasmus Medical Center,Bas Oude Munnink et al
EPI_ISL_461066,Dutch COVID-19 response team,Erasmus Medical Center,Bas Oude Munnink et al
EPI_ISL_461067,Dutch COVID-19 response team,Erasmus Medical Center,Bas Oude Munnink et al
EPI_ISL_461068,Dutch COVID-19 response team,Erasmus Medical Center,Bas Oude Munnink et al
EPI_ISL_461069,Dutch COVID-19 response team,Erasmus Medical Center,Bas Oude Munnink et al
EPI_ISL_461070,Dutch COVID-19 response team,Erasmus Medical Center,Bas Oude Munnink et al
EPI_ISL_461071,Dutch COVID-19 response team,Erasmus Medical Center,Bas Oude Munnink et al
EPI_ISL_461072,Dutch COVID-19 response team,Erasmus Medical Center,Bas Oude Munnink et al
EPI_ISL_461073,Dutch COVID-19 response team,Erasmus Medical Center,Bas Oude Munnink et al
EPI_ISL_461074,Dutch COVID-19 response team,Erasmus Medical Center,Bas Oude Munnink et al
EPI_ISL_422825,Dutch COVID-19 response team,Erasmus Medical Center,Bas Oude Munnink et al
EPI_ISL_461075,Dutch COVID-19 response team,Erasmus Medical Center,Bas Oude Munnink et al
EPI_ISL_461076,Dutch COVID-19 response team,Erasmus Medical Center,Bas Oude Munnink et al
EPI_ISL_461077,Dutch COVID-19 response team,Erasmus Medical Center,Bas Oude Munnink et al
EPI_ISL_461078,Dutch COVID-19 response team,Erasmus Medical Center,Bas Oude Munnink et al
EPI_ISL_461079,Dutch COVID-19 response team,Erasmus Medical Center,Bas Oude Munnink et al
EPI_ISL_461080,Dutch COVID-19 response team,Erasmus Medical Center,Bas Oude Munnink et al
EPI_ISL_461082,Dutch COVID-19 response team,Erasmus Medical Center,Bas Oude Munnink et al
EPI_ISL_461083,Dutch COVID-19 response team,Erasmus Medical Center,Bas Oude Munnink et al
EPI_ISL_461084,Dutch COVID-19 response team,Erasmus Medical Center,Bas Oude Munnink et al
EPI_ISL_422826,Dutch COVID-19 response team,Erasmus Medical Center,Bas Oude Munnink et al
EPI_ISL_461085,Dutch COVID-19 response team,Erasmus Medical Center,Bas Oude Munnink et al
EPI_ISL_461086,Dutch COVID-19 response team,Erasmus Medical Center,Bas Oude Munnink et al
EPI_ISL_461087,Dutch COVID-19 response team,Erasmus Medical Center,Bas Oude Munnink et al
EPI_ISL_461101,Dutch COVID-19 response team,Erasmus Medical Center,Bas Oude Munnink et al
EPI_ISL_461102,Dutch COVID-19 response team,Erasmus Medical Center,Bas Oude Munnink et al
EPI_ISL_461103,Dutch COVID-19 response team,Erasmus Medical Center,Bas Oude Munnink et al
EPI_ISL_461104,Dutch COVID-19 response team,Erasmus Medical Center,Bas Oude Munnink et al
EPI_ISL_422827,Dutch COVID-19 response team,Erasmus Medical Center,Bas Oude Munnink et al
EPI_ISL_461105,Dutch COVID-19 response team,Erasmus Medical Center,Bas Oude Munnink et al
EPI_ISL_461106,Dutch COVID-19 response team,Erasmus Medical Center,Bas Oude Munnink et al
EPI_ISL_461107,Dutch COVID-19 response team,Erasmus Medical Center,Bas Oude Munnink et al
EPI_ISL_461108,Dutch COVID-19 response team,Erasmus Medical Center,Bas Oude Munnink et al
EPI_ISL_461109,Dutch COVID-19 response team,Erasmus Medical Center,Bas Oude Munnink et al
EPI_ISL_461110,Dutch COVID-19 response team,Erasmus Medical Center,Bas Oude Munnink et al
EPI_ISL_461111,Dutch COVID-19 response team,Erasmus Medical Center,Bas Oude Munnink et al
EPI_ISL_461113,Dutch COVID-19 response team,Erasmus Medical Center,Bas Oude Munnink et al
EPI_ISL_461114,Dutch COVID-19 response team,Erasmus Medical Center,Bas Oude Munnink et al
EPI_ISL_422828,Dutch COVID-19 response team,Erasmus Medical Center,Bas Oude Munnink et al
EPI_ISL_461115,Dutch COVID-19 response team,Erasmus Medical Center,Bas Oude Munnink et al
EPI_ISL_461116,Dutch COVID-19 response team,Erasmus Medical Center,Bas Oude Munnink et al
EPI_ISL_461117,Dutch COVID-19 response team,Erasmus Medical Center,Bas Oude Munnink et al
EPI_ISL_461118,Dutch COVID-19 response team,Erasmus Medical Center,Bas Oude Munnink et al
EPI_ISL_461119,Dutch COVID-19 response team,Erasmus Medical Center,Bas Oude Munnink et al
EPI_ISL_461120,Dutch COVID-19 response team,Erasmus Medical Center,Bas Oude Munnink et al
EPI_ISL_461121,Dutch COVID-19 response team,Erasmus Medical Center,Bas Oude Munnink et al
EPI_ISL_461122,Dutch COVID-19 response team,Erasmus Medical Center,Bas Oude Munnink et al
EPI_ISL_461123,Dutch COVID-19 response team,Erasmus Medical Center,Bas Oude Munnink et al
EPI_ISL_461124,Dutch COVID-19 response team,Erasmus Medical Center,Bas Oude Munnink et al
EPI_ISL_422829,Dutch COVID-19 response team,Erasmus Medical Center,Bas Oude Munnink et al
EPI_ISL_461125,Dutch COVID-19 response team,Erasmus Medical Center,Bas Oude Munnink et al
EPI_ISL_461126,Dutch COVID-19 response team,Erasmus Medical Center,Bas Oude Munnink et al
EPI_ISL_461127,Dutch COVID-19 response team,Erasmus Medical Center,Bas Oude Munnink et al
EPI_ISL_461128,Dutch COVID-19 response team,Erasmus Medical Center,Bas Oude Munnink et al
EPI_ISL_461129,Dutch COVID-19 response team,Erasmus Medical Center,Bas Oude Munnink et al
EPI_ISL_461130,Dutch COVID-19 response team,Erasmus Medical Center,Bas Oude Munnink et al
EPI_ISL_461131,Dutch COVID-19 response team,Erasmus Medical Center,Bas Oude Munnink et al
EPI_ISL_461132,Dutch COVID-19 response team,Erasmus Medical Center,Bas Oude Munnink et al
EPI_ISL_461133,Dutch COVID-19 response team,Erasmus Medical Center,Bas Oude Munnink et al
EPI_ISL_461134,Dutch COVID-19 response team,Erasmus Medical Center,Bas Oude Munnink et al
EPI_ISL_415496,Dutch COVID-19 response team,Erasmus Medical Center,David Nieuwenhuijse et al
EPI_ISL_422830,Dutch COVID-19 response team,Erasmus Medical Center,Bas Oude Munnink et al
EPI_ISL_461135,Dutch COVID-19 response team,Erasmus Medical Center,Bas Oude Munnink et al
EPI_ISL_461136,Dutch COVID-19 response team,Erasmus Medical Center,Bas Oude Munnink et al
EPI_ISL_461137,Dutch COVID-19 response team,Erasmus Medical Center,Bas Oude Munnink et al
EPI_ISL_461138,Dutch COVID-19 response team,Erasmus Medical Center,Bas Oude Munnink et al
EPI_ISL_461139,Dutch COVID-19 response team,Erasmus Medical Center,Bas Oude Munnink et al
EPI_ISL_461140,Dutch COVID-19 response team,Erasmus Medical Center,Bas Oude Munnink et al
EPI_ISL_461141,Dutch COVID-19 response team,Erasmus Medical Center,Bas Oude Munnink et al
EPI_ISL_461142,Dutch COVID-19 response team,Erasmus Medical Center,Bas Oude Munnink et al
EPI_ISL_461143,Dutch COVID-19 response team,Erasmus Medical Center,Bas Oude Munnink et al
EPI_ISL_461144,Dutch COVID-19 response team,Erasmus Medical Center,Bas Oude Munnink et al
EPI_ISL_422831,Dutch COVID-19 response team,Erasmus Medical Center,Bas Oude Munnink et al
EPI_ISL_461145,Dutch COVID-19 response team,Erasmus Medical Center,Bas Oude Munnink et al
EPI_ISL_422833,Dutch COVID-19 response team,Erasmus Medical Center,Bas Oude Munnink et al
EPI_ISL_422834,Dutch COVID-19 response team,Erasmus Medical Center,Bas Oude Munnink et al
EPI_ISL_422835,Dutch COVID-19 response team,Erasmus Medical Center,Bas Oude Munnink et al
EPI_ISL_422836,Dutch COVID-19 response team,Erasmus Medical Center,Bas Oude Munnink et al
EPI_ISL_422837,Dutch COVID-19 response team,Erasmus Medical Center,Bas Oude Munnink et al
EPI_ISL_422838,Dutch COVID-19 response team,Erasmus Medical Center,Bas Oude Munnink et al
EPI_ISL_422839,Dutch COVID-19 response team,Erasmus Medical Center,Bas Oude Munnink et al
EPI_ISL_415497,Dutch COVID-19 response team,Erasmus Medical Center,David Nieuwenhuijse et al
EPI_ISL_422840,Dutch COVID-19 response team,Erasmus Medical Center,Bas Oude Munnink et al
EPI_ISL_422841,Dutch COVID-19 response team,Erasmus Medical Center,Bas Oude Munnink et al
EPI_ISL_422842,Dutch COVID-19 response team,Erasmus Medical Center,Bas Oude Munnink et al
EPI_ISL_422843,Dutch COVID-19 response team,Erasmus Medical Center,Bas Oude Munnink et al
EPI_ISL_422844,Dutch COVID-19 response team,Erasmus Medical Center,Bas Oude Munnink et al
EPI_ISL_422845,Dutch COVID-19 response team,Erasmus Medical Center,Bas Oude Munnink et al
EPI_ISL_422846,Dutch COVID-19 response team,Erasmus Medical Center,Bas Oude Munnink et al
EPI_ISL_422847,Dutch COVID-19 response team,Erasmus Medical Center,Bas Oude Munnink et al
EPI_ISL_422848,Dutch COVID-19 response team,Erasmus Medical Center,Bas Oude Munnink et al
EPI_ISL_422849,Dutch COVID-19 response team,Erasmus Medical Center,Bas Oude Munnink et al
EPI_ISL_415498,Dutch COVID-19 response team,Erasmus Medical Center,David Nieuwenhuijse et al
EPI_ISL_422850,Dutch COVID-19 response team,Erasmus Medical Center,Bas Oude Munnink et al
EPI_ISL_422851,Dutch COVID-19 response team,Erasmus Medical Center,Bas Oude Munnink et al
EPI_ISL_422852,Dutch COVID-19 response team,Erasmus Medical Center,Bas Oude Munnink et al
EPI_ISL_422853,Dutch COVID-19 response team,Erasmus Medical Center,Bas Oude Munnink et al
EPI_ISL_422854,Dutch COVID-19 response team,Erasmus Medical Center,Bas Oude Munnink et al
EPI_ISL_422855,Dutch COVID-19 response team,Erasmus Medical Center,Bas Oude Munnink et al
EPI_ISL_422856,Dutch COVID-19 response team,Erasmus Medical Center,Bas Oude Munnink et al
EPI_ISL_422857,Dutch COVID-19 response team,Erasmus Medical Center,Bas Oude Munnink et al
EPI_ISL_422858,Dutch COVID-19 response team,Erasmus Medical Center,Bas Oude Munnink et al
EPI_ISL_413577,MHC Gooi & Vechtstreek,Erasmus Medical Center,David Nieuwenhuijse et al
EPI_ISL_413578,ErasmusMC,Erasmus Medical Center,David Nieuwenhuijse et al
EPI_ISL_414428,Dutch COVID-19 response team,Erasmus Medical Center,David Nieuwenhuijse et al
EPI_ISL_414431,Dutch COVID-19 response team,Erasmus Medical Center,David Nieuwenhuijse et al
EPI_ISL_422859,Dutch COVID-19 response team,Erasmus Medical Center,Bas Oude Munnink et al
EPI_ISL_454752,Dutch COVID-19 response team,National Institute for Public Health and the Environment (RIVM),Adam Meijer et al
EPI_ISL_454788,Dutch COVID-19 response team,National Institute for Public Health and the Environment (RIVM),Adam Meijer et al
EPI_ISL_454789,Dutch COVID-19 response team,National Institute for Public Health and the Environment (RIVM),Adam Meijer et al
EPI_ISL_454791,Dutch COVID-19 response team,National Institute for Public Health and the Environment (RIVM),Adam Meijer et al
EPI_ISL_454794,Dutch COVID-19 response team,National Institute for Public Health and the Environment (RIVM),Adam Meijer et al
EPI_ISL_422860,Dutch COVID-19 response team,Erasmus Medical Center,Bas Oude Munnink et al
EPI_ISL_422861,Dutch COVID-19 response team,Erasmus Medical Center,Bas Oude Munnink et al
EPI_ISL_422862,Dutch COVID-19 response team,Erasmus Medical Center,Bas Oude Munnink et al
EPI_ISL_422863,Dutch COVID-19 response team,Erasmus Medical Center,Bas Oude Munnink et al
EPI_ISL_422864,Dutch COVID-19 response team,Erasmus Medical Center,Bas Oude Munnink et al
EPI_ISL_455290,Dutch COVID-19 response team,Erasmus Medical Center,Bas Oude Munnink et al
EPI_ISL_455291,Dutch COVID-19 response team,Erasmus Medical Center,Bas Oude Munnink et al
EPI_ISL_460789,Dutch COVID-19 response team,Erasmus Medical Center,Bas Oude Munnink et al
EPI_ISL_460790,Dutch COVID-19 response team,Erasmus Medical Center,Bas Oude Munnink et al
EPI_ISL_414432,Dutch COVID-19 response team,Erasmus Medical Center,David Nieuwenhuijse et al
EPI_ISL_461146,Dutch COVID-19 response team,Erasmus Medical Center,Bas Oude Munnink et al
EPI_ISL_461147,Dutch COVID-19 response team,Erasmus Medical Center,Bas Oude Munnink et al
EPI_ISL_461148,Dutch COVID-19 response team,Erasmus Medical Center,Bas Oude Munnink et al
EPI_ISL_461149,Dutch COVID-19 response team,Erasmus Medical Center,Bas Oude Munnink et al
EPI_ISL_461150,Dutch COVID-19 response team,Erasmus Medical Center,Bas Oude Munnink et al
EPI_ISL_461151,Dutch COVID-19 response team,Erasmus Medical Center,Bas Oude Munnink et al
EPI_ISL_461152,Dutch COVID-19 response team,Erasmus Medical Center,Bas Oude Munnink et al
EPI_ISL_461153,Dutch COVID-19 response team,Erasmus Medical Center,Bas Oude Munnink et al
EPI_ISL_461154,Dutch COVID-19 response team,Erasmus Medical Center,Bas Oude Munnink et al
EPI_ISL_414452,Dutch COVID-19 response team,Erasmus Medical Center,David Nieuwenhuijse et al
EPI_ISL_461155,Dutch COVID-19 response team,Erasmus Medical Center,Bas Oude Munnink et al
EPI_ISL_461156,Dutch COVID-19 response team,Erasmus Medical Center,Bas Oude Munnink et al
EPI_ISL_461157,Dutch COVID-19 response team,Erasmus Medical Center,Bas Oude Munnink et al
EPI_ISL_461158,Dutch COVID-19 response team,Erasmus Medical Center,Bas Oude Munnink et al
EPI_ISL_461159,Dutch COVID-19 response team,Erasmus Medical Center,Bas Oude Munnink et al
EPI_ISL_461161,Dutch COVID-19 response team,Erasmus Medical Center,Bas Oude Munnink et al
EPI_ISL_461163,Dutch COVID-19 response team,Erasmus Medical Center,Bas Oude Munnink et al
EPI_ISL_461164,Dutch COVID-19 response team,Erasmus Medical Center,Bas Oude Munnink et al
EPI_ISL_414453,Dutch COVID-19 response team,Erasmus Medical Center,David Nieuwenhuijse et al
EPI_ISL_461165,Dutch COVID-19 response team,Erasmus Medical Center,Bas Oude Munnink et al
EPI_ISL_461166,Dutch COVID-19 response team,Erasmus Medical Center,Bas Oude Munnink et al
EPI_ISL_461167,Dutch COVID-19 response team,Erasmus Medical Center,Bas Oude Munnink et al
EPI_ISL_461172,Dutch COVID-19 response team,Erasmus Medical Center,Bas Oude Munnink et al
EPI_ISL_414454,Dutch COVID-19 response team,Erasmus Medical Center,David Nieuwenhuijse et al
EPI_ISL_461177,Dutch COVID-19 response team,Erasmus Medical Center,Bas Oude Munnink et al
EPI_ISL_461179,Dutch COVID-19 response team,Erasmus Medical Center,Bas Oude Munnink et al
EPI_ISL_461181,Dutch COVID-19 response team,Erasmus Medical Center,Bas Oude Munnink et al
EPI_ISL_461182,Dutch COVID-19 response team,Erasmus Medical Center,Bas Oude Munnink et al
EPI_ISL_461183,Dutch COVID-19 response team,Erasmus Medical Center,Bas Oude Munnink et al
EPI_ISL_461184,Dutch COVID-19 response team,Erasmus Medical Center,Bas Oude Munnink et al
EPI_ISL_414455,Dutch COVID-19 response team,Erasmus Medical Center,David Nieuwenhuijse et al
EPI_ISL_461185,Dutch COVID-19 response team,Erasmus Medical Center,Bas Oude Munnink et al
EPI_ISL_461186,Dutch COVID-19 response team,Erasmus Medical Center,Bas Oude Munnink et al
EPI_ISL_461187,Dutch COVID-19 response team,Erasmus Medical Center,Bas Oude Munnink et al
EPI_ISL_461188,Dutch COVID-19 response team,Erasmus Medical Center,Bas Oude Munnink et al
EPI_ISL_461189,Dutch COVID-19 response team,Erasmus Medical Center,Bas Oude Munnink et al
EPI_ISL_461193,Dutch COVID-19 response team,Erasmus Medical Center,Bas Oude Munnink et al
EPI_ISL_461194,Dutch COVID-19 response team,Erasmus Medical Center,Bas Oude Munnink et al
EPI_ISL_414456,Dutch COVID-19 response team,Erasmus Medical Center,David Nieuwenhuijse et al
EPI_ISL_461195,Dutch COVID-19 response team,Erasmus Medical Center,Bas Oude Munnink et al
EPI_ISL_461196,Dutch COVID-19 response team,Erasmus Medical Center,Bas Oude Munnink et al
EPI_ISL_461197,Dutch COVID-19 response team,Erasmus Medical Center,Bas Oude Munnink et al
EPI_ISL_461198,Dutch COVID-19 response team,Erasmus Medical Center,Bas Oude Munnink et al
EPI_ISL_461199,Dutch COVID-19 response team,Erasmus Medical Center,Bas Oude Munnink et al
EPI_ISL_461201,Dutch COVID-19 response team,Erasmus Medical Center,Bas Oude Munnink et al
EPI_ISL_461202,Dutch COVID-19 response team,Erasmus Medical Center,Bas Oude Munnink et al
EPI_ISL_414457,Dutch COVID-19 response team,Erasmus Medical Center,David Nieuwenhuijse et al
EPI_ISL_414458,Dutch COVID-19 response team,Erasmus Medical Center,David Nieuwenhuijse et al
EPI_ISL_414459,Dutch COVID-19 response team,Erasmus Medical Center,David Nieuwenhuijse et al
EPI_ISL_414449,Dutch COVID-19 response team,Erasmus Medical Center,David Nieuwenhuijse et al
EPI_ISL_414529,Dutch COVID-19 response team,Erasmus Medical Center,David Nieuwenhuijse et al
EPI_ISL_414530,Dutch COVID-19 response team,Erasmus Medical Center,David Nieuwenhuijse et al
EPI_ISL_414531,Dutch COVID-19 response team,Erasmus Medical Center,David Nieuwenhuijse et al
EPI_ISL_414532,Dutch COVID-19 response team,Erasmus Medical Center,David Nieuwenhuijse et al
EPI_ISL_414533,Dutch COVID-19 response team,Erasmus Medical Center,David Nieuwenhuijse et al
EPI_ISL_414534,Dutch COVID-19 response team,Erasmus Medical Center,David Nieuwenhuijse et al
EPI_ISL_414535,Dutch COVID-19 response team,Erasmus Medical Center,David Nieuwenhuijse et al
EPI_ISL_414536,Dutch COVID-19 response team,Erasmus Medical Center,David Nieuwenhuijse et al
EPI_ISL_414537,Dutch COVID-19 response team,Erasmus Medical Center,David Nieuwenhuijse et al
EPI_ISL_414538,Dutch COVID-19 response team,Erasmus Medical Center,David Nieuwenhuijse et al
EPI_ISL_414429,Dutch COVID-19 response team,Erasmus Medical Center,David Nieuwenhuijse et al
EPI_ISL_414539,Dutch COVID-19 response team,Erasmus Medical Center,David Nieuwenhuijse et al
EPI_ISL_414540,Dutch COVID-19 response team,Erasmus Medical Center,David Nieuwenhuijse et al
EPI_ISL_414541,Dutch COVID-19 response team,Erasmus Medical Center,David Nieuwenhuijse et al
EPI_ISL_414544,Dutch COVID-19 response team,Erasmus Medical Center,David Nieuwenhuijse et al
EPI_ISL_414545,Dutch COVID-19 response team,Erasmus Medical Center,David Nieuwenhuijse et al
EPI_ISL_414548,Dutch COVID-19 response team,Erasmus Medical Center,David Nieuwenhuijse et al
EPI_ISL_414450,Dutch COVID-19 response team,Erasmus Medical Center,David Nieuwenhuijse et al
EPI_ISL_415500,Dutch COVID-19 response team,Erasmus Medical Center,David Nieuwenhuijse et al
EPI_ISL_415501,Dutch COVID-19 response team,Erasmus Medical Center,David Nieuwenhuijse et al
EPI_ISL_415502,Dutch COVID-19 response team,Erasmus Medical Center,David Nieuwenhuijse et al
EPI_ISL_415503,Dutch COVID-19 response team,Erasmus Medical Center,David Nieuwenhuijse et al
EPI_ISL_415504,Dutch COVID-19 response team,Erasmus Medical Center,David Nieuwenhuijse et al
EPI_ISL_415505,Dutch COVID-19 response team,Erasmus Medical Center,David Nieuwenhuijse et al
EPI_ISL_415506,Dutch COVID-19 response team,Erasmus Medical Center,David Nieuwenhuijse et al
EPI_ISL_414430,Dutch COVID-19 response team,Erasmus Medical Center,David Nieuwenhuijse et al
EPI_ISL_415508,Dutch COVID-19 response team,Erasmus Medical Center,David Nieuwenhuijse et al
EPI_ISL_415510,Dutch COVID-19 response team,Erasmus Medical Center,David Nieuwenhuijse et al
EPI_ISL_415511,Dutch COVID-19 response team,Erasmus Medical Center,David Nieuwenhuijse et al
EPI_ISL_415512,Dutch COVID-19 response team,Erasmus Medical Center,David Nieuwenhuijse et al
EPI_ISL_415513,Dutch COVID-19 response team,Erasmus Medical Center,David Nieuwenhuijse et al
EPI_ISL_415514,Dutch COVID-19 response team,Erasmus Medical Center,David Nieuwenhuijse et al
EPI_ISL_415515,Dutch COVID-19 response team,Erasmus Medical Center,David Nieuwenhuijse et al
EPI_ISL_414451,Dutch COVID-19 response team,Erasmus Medical Center,David Nieuwenhuijse et al
EPI_ISL_415516,Dutch COVID-19 response team,Erasmus Medical Center,David Nieuwenhuijse et al
EPI_ISL_415524,Dutch COVID-19 response team,Erasmus Medical Center,David Nieuwenhuijse et al
EPI_ISL_422865,Dutch COVID-19 response team,Erasmus Medical Center,Bas Oude Munnink et al
EPI_ISL_422866,Dutch COVID-19 response team,Erasmus Medical Center,Bas Oude Munnink et al
EPI_ISL_422867,Dutch COVID-19 response team,Erasmus Medical Center,Bas Oude Munnink et al
EPI_ISL_422868,Dutch COVID-19 response team,Erasmus Medical Center,Bas Oude Munnink et al
EPI_ISL_422869,Dutch COVID-19 response team,Erasmus Medical Center,Bas Oude Munnink et al
EPI_ISL_422870,Dutch COVID-19 response team,Erasmus Medical Center,Bas Oude Munnink et al
EPI_ISL_422871,Dutch COVID-19 response team,Erasmus Medical Center,Bas Oude Munnink et al
EPI_ISL_422872,Dutch COVID-19 response team,Erasmus Medical Center,Bas Oude Munnink et al
EPI_ISL_422873,Dutch COVID-19 response team,Erasmus Medical Center,Bas Oude Munnink et al
EPI_ISL_422874,Dutch COVID-19 response team,Erasmus Medical Center,Bas Oude Munnink et al
EPI_ISL_422875,Dutch COVID-19 response team,Erasmus Medical Center,Bas Oude Munnink et al
EPI_ISL_422876,Dutch COVID-19 response team,Erasmus Medical Center,Bas Oude Munnink et al
EPI_ISL_422877,Dutch COVID-19 response team,Erasmus Medical Center,Bas Oude Munnink et al
EPI_ISL_422878,Dutch COVID-19 response team,Erasmus Medical Center,Bas Oude Munnink et al
EPI_ISL_422879,Dutch COVID-19 response team,Erasmus Medical Center,Bas Oude Munnink et al
EPI_ISL_422880,Dutch COVID-19 response team,Erasmus Medical Center,Bas Oude Munnink et al
EPI_ISL_422881,Dutch COVID-19 response team,Erasmus Medical Center,Bas Oude Munnink et al
EPI_ISL_422885,Dutch COVID-19 response team,Erasmus Medical Center,Bas Oude Munnink et al
EPI_ISL_422886,Dutch COVID-19 response team,Erasmus Medical Center,Bas Oude Munnink et al
EPI_ISL_422887,Dutch COVID-19 response team,Erasmus Medical Center,Bas Oude Munnink et al
EPI_ISL_422888,Dutch COVID-19 response team,Erasmus Medical Center,Bas Oude Munnink et al
EPI_ISL_422889,Dutch COVID-19 response team,Erasmus Medical Center,Bas Oude Munnink et al
EPI_ISL_422890,Dutch COVID-19 response team,Erasmus Medical Center,Bas Oude Munnink et al
EPI_ISL_422891,Dutch COVID-19 response team,Erasmus Medical Center,Bas Oude Munnink et al
EPI_ISL_422892,Dutch COVID-19 response team,Erasmus Medical Center,Bas Oude Munnink et al
EPI_ISL_422893,Dutch COVID-19 response team,Erasmus Medical Center,Bas Oude Munnink et al
EPI_ISL_414433,Dutch COVID-19 response team,Erasmus Medical Center,David Nieuwenhuijse et al
EPI_ISL_460791,Dutch COVID-19 response team,Erasmus Medical Center,Bas Oude Munnink et al
EPI_ISL_454750,Dutch COVID-19 response team,National Institute for Public Health and the Environment (RIVM),Adam Meijer et al
EPI_ISL_454751,Dutch COVID-19 response team,National Institute for Public Health and the Environment (RIVM),Adam Meijer et al
EPI_ISL_454755,Dutch COVID-19 response team,National Institute for Public Health and the Environment (RIVM),Adam Meijer et al
EPI_ISL_454757,Dutch COVID-19 response team,National Institute for Public Health and the Environment (RIVM),Adam Meijer et al
EPI_ISL_454760,Dutch COVID-19 response team,National Institute for Public Health and the Environment (RIVM),Adam Meijer et al
EPI_ISL_454792,Dutch COVID-19 response team,National Institute for Public Health and the Environment (RIVM),Adam Meijer et al
EPI_ISL_460792,Dutch COVID-19 response team,Erasmus Medical Center,Bas Oude Munnink et al
EPI_ISL_460793,Dutch COVID-19 response team,Erasmus Medical Center,Bas Oude Munnink et al
EPI_ISL_460794,Dutch COVID-19 response team,Erasmus Medical Center,Bas Oude Munnink et al
EPI_ISL_461204,Dutch COVID-19 response team,Erasmus Medical Center,Bas Oude Munnink et al
EPI_ISL_461205,Dutch COVID-19 response team,Erasmus Medical Center,Bas Oude Munnink et al
EPI_ISL_461206,Dutch COVID-19 response team,Erasmus Medical Center,Bas Oude Munnink et al
EPI_ISL_461207,Dutch COVID-19 response team,Erasmus Medical Center,Bas Oude Munnink et al
EPI_ISL_461208,Dutch COVID-19 response team,Erasmus Medical Center,Bas Oude Munnink et al
EPI_ISL_461209,Dutch COVID-19 response team,Erasmus Medical Center,Bas Oude Munnink et al
EPI_ISL_414549,Dutch COVID-19 response team,Erasmus Medical Center,David Nieuwenhuijse et al
EPI_ISL_461210,Dutch COVID-19 response team,Erasmus Medical Center,Bas Oude Munnink et al
EPI_ISL_461211,Dutch COVID-19 response team,Erasmus Medical Center,Bas Oude Munnink et al
EPI_ISL_461212,Dutch COVID-19 response team,Erasmus Medical Center,Bas Oude Munnink et al
EPI_ISL_461213,Dutch COVID-19 response team,Erasmus Medical Center,Bas Oude Munnink et al
EPI_ISL_461214,Dutch COVID-19 response team,Erasmus Medical Center,Bas Oude Munnink et al
EPI_ISL_461215,Dutch COVID-19 response team,Erasmus Medical Center,Bas Oude Munnink et al
EPI_ISL_461216,Dutch COVID-19 response team,Erasmus Medical Center,Bas Oude Munnink et al
EPI_ISL_461217,Dutch COVID-19 response team,Erasmus Medical Center,Bas Oude Munnink et al
EPI_ISL_461218,Dutch COVID-19 response team,Erasmus Medical Center,Bas Oude Munnink et al
EPI_ISL_461219,Dutch COVID-19 response team,Erasmus Medical Center,Bas Oude Munnink et al
EPI_ISL_415525,Dutch COVID-19 response team,Erasmus Medical Center,David Nieuwenhuijse et al
EPI_ISL_461220,Dutch COVID-19 response team,Erasmus Medical Center,Bas Oude Munnink et al
EPI_ISL_422894,Dutch COVID-19 response team,Erasmus Medical Center,Bas Oude Munnink et al
EPI_ISL_461221,Dutch COVID-19 response team,Erasmus Medical Center,Bas Oude Munnink et al
EPI_ISL_461222,Dutch COVID-19 response team,Erasmus Medical Center,Bas Oude Munnink et al
EPI_ISL_461223,Dutch COVID-19 response team,Erasmus Medical Center,Bas Oude Munnink et al
EPI_ISL_461224,Dutch COVID-19 response team,Erasmus Medical Center,Bas Oude Munnink et al
EPI_ISL_422895,Dutch COVID-19 response team,Erasmus Medical Center,Bas Oude Munnink et al
EPI_ISL_460795,Dutch COVID-19 response team,Erasmus Medical Center,Bas Oude Munnink et al
EPI_ISL_460796,Dutch COVID-19 response team,Erasmus Medical Center,Bas Oude Munnink et al
EPI_ISL_460797,Dutch COVID-19 response team,Erasmus Medical Center,Bas Oude Munnink et al
EPI_ISL_460798,Dutch COVID-19 response team,Erasmus Medical Center,Bas Oude Munnink et al
EPI_ISL_413579,MHC Haaglanden,Erasmus Medical Center,David Nieuwenhuijse et al
EPI_ISL_413580,MHC Hart voor Brabant,Erasmus Medical Center,David Nieuwenhuijse et al
EPI_ISL_413581,RIVM,Erasmus Medical Center,David Nieuwenhuijse et al
EPI_ISL_414434,Dutch COVID-19 response team,Erasmus Medical Center,David Nieuwenhuijse et al
EPI_ISL_460799,Dutch COVID-19 response team,Erasmus Medical Center,Bas Oude Munnink et al
EPI_ISL_460800,Dutch COVID-19 response team,Erasmus Medical Center,Bas Oude Munnink et al
EPI_ISL_460801,Dutch COVID-19 response team,Erasmus Medical Center,Bas Oude Munnink et al
EPI_ISL_460802,Dutch COVID-19 response team,Erasmus Medical Center,Bas Oude Munnink et al
EPI_ISL_460803,Dutch COVID-19 response team,Erasmus Medical Center,Bas Oude Munnink et al
EPI_ISL_460804,Dutch COVID-19 response team,Erasmus Medical Center,Bas Oude Munnink et al
EPI_ISL_460805,Dutch COVID-19 response team,Erasmus Medical Center,Bas Oude Munnink et al
EPI_ISL_460806,Dutch COVID-19 response team,Erasmus Medical Center,Bas Oude Munnink et al
EPI_ISL_460807,Dutch COVID-19 response team,Erasmus Medical Center,Bas Oude Munnink et al
EPI_ISL_460808,Dutch COVID-19 response team,Erasmus Medical Center,Bas Oude Munnink et al
EPI_ISL_414550,Dutch COVID-19 response team,Erasmus Medical Center,David Nieuwenhuijse et al
EPI_ISL_414460,Dutch COVID-19 response team,Erasmus Medical Center,David Nieuwenhuijse et al
EPI_ISL_460809,Dutch COVID-19 response team,Erasmus Medical Center,Bas Oude Munnink et al
EPI_ISL_460810,Dutch COVID-19 response team,Erasmus Medical Center,Bas Oude Munnink et al
EPI_ISL_460811,Dutch COVID-19 response team,Erasmus Medical Center,Bas Oude Munnink et al
EPI_ISL_460812,Dutch COVID-19 response team,Erasmus Medical Center,Bas Oude Munnink et al
EPI_ISL_460813,Dutch COVID-19 response team,Erasmus Medical Center,Bas Oude Munnink et al
EPI_ISL_460814,Dutch COVID-19 response team,Erasmus Medical Center,Bas Oude Munnink et al
EPI_ISL_460815,Dutch COVID-19 response team,Erasmus Medical Center,Bas Oude Munnink et al
EPI_ISL_460816,Dutch COVID-19 response team,Erasmus Medical Center,Bas Oude Munnink et al
EPI_ISL_460817,Dutch COVID-19 response team,Erasmus Medical Center,Bas Oude Munnink et al
EPI_ISL_460818,Dutch COVID-19 response team,Erasmus Medical Center,Bas Oude Munnink et al
EPI_ISL_460819,Dutch COVID-19 response team,Erasmus Medical Center,Bas Oude Munnink et al
EPI_ISL_460820,Dutch COVID-19 response team,Erasmus Medical Center,Bas Oude Munnink et al
EPI_ISL_460821,Dutch COVID-19 response team,Erasmus Medical Center,Bas Oude Munnink et al
EPI_ISL_461226,Dutch COVID-19 response team,Erasmus Medical Center,Bas Oude Munnink et al
EPI_ISL_461227,Dutch COVID-19 response team,Erasmus Medical Center,Bas Oude Munnink et al
EPI_ISL_460823,Dutch COVID-19 response team,Erasmus Medical Center,Bas Oude Munnink et al
EPI_ISL_460824,Dutch COVID-19 response team,Erasmus Medical Center,Bas Oude Munnink et al
EPI_ISL_460825,Dutch COVID-19 response team,Erasmus Medical Center,Bas Oude Munnink et al
EPI_ISL_460826,Dutch COVID-19 response team,Erasmus Medical Center,Bas Oude Munnink et al
EPI_ISL_460827,Dutch COVID-19 response team,Erasmus Medical Center,Bas Oude Munnink et al
EPI_ISL_460828,Dutch COVID-19 response team,Erasmus Medical Center,Bas Oude Munnink et al
EPI_ISL_413582,ErasmusMC,Erasmus Medical Center,David Nieuwenhuijse et al
EPI_ISL_413583,MHC Rotterdam-Rijnmond,Erasmus Medical Center,David Nieuwenhuijse et al
EPI_ISL_413584,unknown,Erasmus Medical Center,David Nieuwenhuijse et al
EPI_ISL_413586,Foundation Elisabeth-Tweesteden Ziekenhuis,Erasmus Medical Center,David Nieuwenhuijse et al
EPI_ISL_413587,Foundation Elisabeth-Tweesteden Ziekenhuis,Erasmus Medical Center,David Nieuwenhuijse et al
EPI_ISL_414435,Dutch COVID-19 response team,Erasmus Medical Center,David Nieuwenhuijse et al
EPI_ISL_414442,Dutch COVID-19 response team,Erasmus Medical Center,David Nieuwenhuijse et al
EPI_ISL_454756,Dutch COVID-19 response team,National Institute for Public Health and the Environment (RIVM),Adam Meijer et al
EPI_ISL_454758,Dutch COVID-19 response team,National Institute for Public Health and the Environment (RIVM),Adam Meijer et al
EPI_ISL_454759,Dutch COVID-19 response team,National Institute for Public Health and the Environment (RIVM),Adam Meijer et al
EPI_ISL_454761,Dutch COVID-19 response team,National Institute for Public Health and the Environment (RIVM),Adam Meijer et al
EPI_ISL_454762,Dutch COVID-19 response team,National Institute for Public Health and the Environment (RIVM),Adam Meijer et al
EPI_ISL_454763,Dutch COVID-19 response team,National Institute for Public Health and the Environment (RIVM),Adam Meijer et al
EPI_ISL_454764,Dutch COVID-19 response team,National Institute for Public Health and the Environment (RIVM),Adam Meijer et al
EPI_ISL_454765,Dutch COVID-19 response team,National Institute for Public Health and the Environment (RIVM),Adam Meijer et al
EPI_ISL_454766,Dutch COVID-19 response team,National Institute for Public Health and the Environment (RIVM),Adam Meijer et al
EPI_ISL_454767,Dutch COVID-19 response team,National Institute for Public Health and the Environment (RIVM),Adam Meijer et al
EPI_ISL_454769,Dutch COVID-19 response team,National Institute for Public Health and the Environment (RIVM),Adam Meijer et al
EPI_ISL_454770,Dutch COVID-19 response team,National Institute for Public Health and the Environment (RIVM),Adam Meijer et al
EPI_ISL_454771,Dutch COVID-19 response team,National Institute for Public Health and the Environment (RIVM),Adam Meijer et al
EPI_ISL_454772,Dutch COVID-19 response team,National Institute for Public Health and the Environment (RIVM),Adam Meijer et al
EPI_ISL_454773,Dutch COVID-19 response team,National Institute for Public Health and the Environment (RIVM),Adam Meijer et al
EPI_ISL_454774,Dutch COVID-19 response team,National Institute for Public Health and the Environment (RIVM),Adam Meijer et al
EPI_ISL_454775,Dutch COVID-19 response team,National Institute for Public Health and the Environment (RIVM),Adam Meijer et al
EPI_ISL_454776,Dutch COVID-19 response team,National Institute for Public Health and the Environment (RIVM),Adam Meijer et al
EPI_ISL_454777,Dutch COVID-19 response team,National Institute for Public Health and the Environment (RIVM),Adam Meijer et al
EPI_ISL_454778,Dutch COVID-19 response team,National Institute for Public Health and the Environment (RIVM),Adam Meijer et al
EPI_ISL_454779,Dutch COVID-19 response team,National Institute for Public Health and the Environment (RIVM),Adam Meijer et al
EPI_ISL_454780,Dutch COVID-19 response team,National Institute for Public Health and the Environment (RIVM),Adam Meijer et al
EPI_ISL_454781,Dutch COVID-19 response team,National Institute for Public Health and the Environment (RIVM),Adam Meijer et al
EPI_ISL_454782,Dutch COVID-19 response team,National Institute for Public Health and the Environment (RIVM),Adam Meijer et al
EPI_ISL_454783,Dutch COVID-19 response team,National Institute for Public Health and the Environment (RIVM),Adam Meijer et al
EPI_ISL_454784,Dutch COVID-19 response team,National Institute for Public Health and the Environment (RIVM),Adam Meijer et al
EPI_ISL_454785,Dutch COVID-19 response team,National Institute for Public Health and the Environment (RIVM),Adam Meijer et al
EPI_ISL_454786,Dutch COVID-19 response team,National Institute for Public Health and the Environment (RIVM),Adam Meijer et al
EPI_ISL_454787,Dutch COVID-19 response team,National Institute for Public Health and the Environment (RIVM),Adam Meijer et al
EPI_ISL_454790,Dutch COVID-19 response team,National Institute for Public Health and the Environment (RIVM),Adam Meijer et al
EPI_ISL_454793,Dutch COVID-19 response team,National Institute for Public Health and the Environment (RIVM),Adam Meijer et al
EPI_ISL_414443,Dutch COVID-19 response team,Erasmus Medical Center,David Nieuwenhuijse et al
EPI_ISL_414462,Dutch COVID-19 response team,Erasmus Medical Center,David Nieuwenhuijse et al
EPI_ISL_414463,Dutch COVID-19 response team,Erasmus Medical Center,David Nieuwenhuijse et al
EPI_ISL_413588,MHC Utrecht,Erasmus Medical Center,David Nieuwenhuijse et al
EPI_ISL_413589,MHC Utrecht,Erasmus Medical Center,David Nieuwenhuijse et al
EPI_ISL_413590,MHC Utrecht,Erasmus Medical Center,David Nieuwenhuijse et al
EPI_ISL_414553,Dutch COVID-19 response team,Erasmus Medical Center,David Nieuwenhuijse et al
EPI_ISL_414464,Dutch COVID-19 response team,Erasmus Medical Center,David Nieuwenhuijse et al
EPI_ISL_414554,Dutch COVID-19 response team,Erasmus Medical Center,David Nieuwenhuijse et al
EPI_ISL_414555,Dutch COVID-19 response team,Erasmus Medical Center,David Nieuwenhuijse et al
EPI_ISL_415526,Dutch COVID-19 response team,Erasmus Medical Center,David Nieuwenhuijse et al
EPI_ISL_415527,Dutch COVID-19 response team,Erasmus Medical Center,David Nieuwenhuijse et al
EPI_ISL_415528,Dutch COVID-19 response team,Erasmus Medical Center,David Nieuwenhuijse et al
EPI_ISL_414436,Dutch COVID-19 response team,Erasmus Medical Center,David Nieuwenhuijse et al
EPI_ISL_422897,Dutch COVID-19 response team,Erasmus Medical Center,Bas Oude Munnink et al
EPI_ISL_422898,Dutch COVID-19 response team,Erasmus Medical Center,Bas Oude Munnink et al
EPI_ISL_422899,Dutch COVID-19 response team,Erasmus Medical Center,Bas Oude Munnink et al
EPI_ISL_455292,Dutch COVID-19 response team,Erasmus Medical Center,Bas Oude Munnink et al
EPI_ISL_455293,Dutch COVID-19 response team,Erasmus Medical Center,Bas Oude Munnink et al
EPI_ISL_460829,Dutch COVID-19 response team,Erasmus Medical Center,Bas Oude Munnink et al
EPI_ISL_460830,Dutch COVID-19 response team,Erasmus Medical Center,Bas Oude Munnink et al
EPI_ISL_460831,Dutch COVID-19 response team,Erasmus Medical Center,Bas Oude Munnink et al
EPI_ISL_460832,Dutch COVID-19 response team,Erasmus Medical Center,Bas Oude Munnink et al
EPI_ISL_414437,Dutch COVID-19 response team,Erasmus Medical Center,David Nieuwenhuijse et al
EPI_ISL_461228,Dutch COVID-19 response team,Erasmus Medical Center,Bas Oude Munnink et al
EPI_ISL_461229,Dutch COVID-19 response team,Erasmus Medical Center,Bas Oude Munnink et al
EPI_ISL_461230,Dutch COVID-19 response team,Erasmus Medical Center,Bas Oude Munnink et al
EPI_ISL_461231,Dutch COVID-19 response team,Erasmus Medical Center,Bas Oude Munnink et al
EPI_ISL_461232,Dutch COVID-19 response team,Erasmus Medical Center,Bas Oude Munnink et al
EPI_ISL_461234,Dutch COVID-19 response team,Erasmus Medical Center,Bas Oude Munnink et al
EPI_ISL_461235,Dutch COVID-19 response team,Erasmus Medical Center,Bas Oude Munnink et al
EPI_ISL_461236,Dutch COVID-19 response team,Erasmus Medical Center,Bas Oude Munnink et al
EPI_ISL_461237,Dutch COVID-19 response team,Erasmus Medical Center,Bas Oude Munnink et al
EPI_ISL_414438,Dutch COVID-19 response team,Erasmus Medical Center,David Nieuwenhuijse et al
EPI_ISL_461238,Dutch COVID-19 response team,Erasmus Medical Center,Bas Oude Munnink et al
EPI_ISL_461239,Dutch COVID-19 response team,Erasmus Medical Center,Bas Oude Munnink et al
EPI_ISL_461240,Dutch COVID-19 response team,Erasmus Medical Center,Bas Oude Munnink et al
EPI_ISL_461241,Dutch COVID-19 response team,Erasmus Medical Center,Bas Oude Munnink et al
EPI_ISL_461242,Dutch COVID-19 response team,Erasmus Medical Center,Bas Oude Munnink et al
EPI_ISL_461243,Dutch COVID-19 response team,Erasmus Medical Center,Bas Oude Munnink et al
EPI_ISL_414552,Dutch COVID-19 response team,Erasmus Medical Center,David Nieuwenhuijse et al
EPI_ISL_414551,Dutch COVID-19 response team,Erasmus Medical Center,David Nieuwenhuijse et al
EPI_ISL_461244,Dutch COVID-19 response team,Erasmus Medical Center,Bas Oude Munnink et al
EPI_ISL_461245,Dutch COVID-19 response team,Erasmus Medical Center,Bas Oude Munnink et al
EPI_ISL_414439,Dutch COVID-19 response team,Erasmus Medical Center,David Nieuwenhuijse et al
EPI_ISL_461246,Dutch COVID-19 response team,Erasmus Medical Center,Bas Oude Munnink et al
EPI_ISL_414461,Dutch COVID-19 response team,Erasmus Medical Center,David Nieuwenhuijse et al
EPI_ISL_414440,Dutch COVID-19 response team,Erasmus Medical Center,David Nieuwenhuijse et al
EPI_ISL_414441,Dutch COVID-19 response team,Erasmus Medical Center,David Nieuwenhuijse et al
EPI_ISL_461247,Dutch COVID-19 response team,Erasmus Medical Center,Bas Oude Munnink et al
EPI_ISL_461248,Dutch COVID-19 response team,Erasmus Medical Center,Bas Oude Munnink et al
EPI_ISL_461249,Dutch COVID-19 response team,Erasmus Medical Center,Bas Oude Munnink et al
EPI_ISL_461250,Dutch COVID-19 response team,Erasmus Medical Center,Bas Oude Munnink et al
EPI_ISL_461251,Dutch COVID-19 response team,Erasmus Medical Center,Bas Oude Munnink et al
EPI_ISL_461252,Dutch COVID-19 response team,Erasmus Medical Center,Bas Oude Munnink et al
EPI_ISL_461253,Dutch COVID-19 response team,Erasmus Medical Center,Bas Oude Munnink et al
EPI_ISL_461254,Dutch COVID-19 response team,Erasmus Medical Center,Bas Oude Munnink et al
EPI_ISL_461255,Dutch COVID-19 response team,Erasmus Medical Center,Bas Oude Munnink et al
EPI_ISL_461256,Dutch COVID-19 response team,Erasmus Medical Center,Bas Oude Munnink et al
EPI_ISL_461257,Dutch COVID-19 response team,Erasmus Medical Center,Bas Oude Munnink et al
EPI_ISL_461258,Dutch COVID-19 response team,Erasmus Medical Center,Bas Oude Munnink et al
EPI_ISL_461259,Dutch COVID-19 response team,Erasmus Medical Center,Bas Oude Munnink et al
EPI_ISL_461260,Dutch COVID-19 response team,Erasmus Medical Center,Bas Oude Munnink et al
EPI_ISL_461261,Dutch COVID-19 response team,Erasmus Medical Center,Bas Oude Munnink et al
EPI_ISL_461262,Dutch COVID-19 response team,Erasmus Medical Center,Bas Oude Munnink et al
EPI_ISL_461263,Dutch COVID-19 response team,Erasmus Medical Center,Bas Oude Munnink et al
EPI_ISL_461264,Dutch COVID-19 response team,Erasmus Medical Center,Bas Oude Munnink et al
EPI_ISL_461265,Dutch COVID-19 response team,Erasmus Medical Center,Bas Oude Munnink et al
EPI_ISL_461266,Dutch COVID-19 response team,Erasmus Medical Center,Bas Oude Munnink et al
EPI_ISL_461268,Dutch COVID-19 response team,Erasmus Medical Center,Bas Oude Munnink et al
EPI_ISL_461270,Dutch COVID-19 response team,Erasmus Medical Center,Bas Oude Munnink et al
EPI_ISL_461271,Dutch COVID-19 response team,Erasmus Medical Center,Bas Oude Munnink et al
EPI_ISL_461272,Dutch COVID-19 response team,Erasmus Medical Center,Bas Oude Munnink et al
EPI_ISL_461273,Dutch COVID-19 response team,Erasmus Medical Center,Bas Oude Munnink et al
EPI_ISL_461274,Dutch COVID-19 response team,Erasmus Medical Center,Bas Oude Munnink et al
EPI_ISL_461275,Dutch COVID-19 response team,Erasmus Medical Center,Bas Oude Munnink et al
EPI_ISL_461276,Dutch COVID-19 response team,Erasmus Medical Center,Bas Oude Munnink et al
EPI_ISL_461277,Dutch COVID-19 response team,Erasmus Medical Center,Bas Oude Munnink et al
EPI_ISL_461278,Dutch COVID-19 response team,Erasmus Medical Center,Bas Oude Munnink et al
EPI_ISL_461279,Dutch COVID-19 response team,Erasmus Medical Center,Bas Oude Munnink et al
EPI_ISL_461280,Dutch COVID-19 response team,Erasmus Medical Center,Bas Oude Munnink et al
EPI_ISL_461281,Dutch COVID-19 response team,Erasmus Medical Center,Bas Oude Munnink et al
EPI_ISL_461282,Dutch COVID-19 response team,Erasmus Medical Center,Bas Oude Munnink et al
EPI_ISL_461283,Dutch COVID-19 response team,Erasmus Medical Center,Bas Oude Munnink et al
EPI_ISL_461284,Dutch COVID-19 response team,Erasmus Medical Center,Bas Oude Munnink et al
EPI_ISL_461285,Dutch COVID-19 response team,Erasmus Medical Center,Bas Oude Munnink et al
EPI_ISL_461286,Dutch COVID-19 response team,Erasmus Medical Center,Bas Oude Munnink et al
EPI_ISL_461287,Dutch COVID-19 response team,Erasmus Medical Center,Bas Oude Munnink et al
EPI_ISL_461288,Dutch COVID-19 response team,Erasmus Medical Center,Bas Oude Munnink et al
EPI_ISL_461289,Dutch COVID-19 response team,Erasmus Medical Center,Bas Oude Munnink et al
EPI_ISL_461291,Dutch COVID-19 response team,Erasmus Medical Center,Bas Oude Munnink et al
EPI_ISL_413591,MHC Flevoland,Erasmus Medical Center,David Nieuwenhuijse et al
EPI_ISL_414444,Dutch COVID-19 response team,Erasmus Medical Center,David Nieuwenhuijse et al
EPI_ISL_414446,Dutch COVID-19 response team,Erasmus Medical Center,David Nieuwenhuijse et al
EPI_ISL_422628,Dutch COVID-19 response team,Erasmus Medical Center,Bas Oude Munnink et al
EPI_ISL_454753,Dutch COVID-19 response team,National Institute for Public Health and the Environment (RIVM),Adam Meijer et al
EPI_ISL_454754,Dutch COVID-19 response team,National Institute for Public Health and the Environment (RIVM),Adam Meijer et al
EPI_ISL_422629,Dutch COVID-19 response team,Erasmus Medical Center,Bas Oude Munnink et al
EPI_ISL_422901,Dutch COVID-19 response team,Erasmus Medical Center,Bas Oude Munnink et al
EPI_ISL_422902,Dutch COVID-19 response team,Erasmus Medical Center,Bas Oude Munnink et al
EPI_ISL_422903,Dutch COVID-19 response team,Erasmus Medical Center,Bas Oude Munnink et al
EPI_ISL_455294,Dutch COVID-19 response team,Erasmus Medical Center,Bas Oude Munnink et al
EPI_ISL_455295,Dutch COVID-19 response team,Erasmus Medical Center,Bas Oude Munnink et al
EPI_ISL_455296,Dutch COVID-19 response team,Erasmus Medical Center,Bas Oude Munnink et al
EPI_ISL_455297,Dutch COVID-19 response team,Erasmus Medical Center,Bas Oude Munnink et al
EPI_ISL_455298,Dutch COVID-19 response team,Erasmus Medical Center,Bas Oude Munnink et al
EPI_ISL_414469,Dutch COVID-19 response team,Erasmus Medical Center,David Nieuwenhuijse et al
EPI_ISL_455299,Dutch COVID-19 response team,Erasmus Medical Center,Bas Oude Munnink et al
EPI_ISL_455300,Dutch COVID-19 response team,Erasmus Medical Center,Bas Oude Munnink et al
EPI_ISL_455301,Dutch COVID-19 response team,Erasmus Medical Center,Bas Oude Munnink et al
EPI_ISL_455302,Dutch COVID-19 response team,Erasmus Medical Center,Bas Oude Munnink et al
EPI_ISL_455303,Dutch COVID-19 response team,Erasmus Medical Center,Bas Oude Munnink et al
EPI_ISL_455304,Dutch COVID-19 response team,Erasmus Medical Center,Bas Oude Munnink et al
EPI_ISL_455305,Dutch COVID-19 response team,Erasmus Medical Center,Bas Oude Munnink et al
EPI_ISL_455306,Dutch COVID-19 response team,Erasmus Medical Center,Bas Oude Munnink et al
EPI_ISL_455307,Dutch COVID-19 response team,Erasmus Medical Center,Bas Oude Munnink et al
EPI_ISL_461292,Dutch COVID-19 response team,Erasmus Medical Center,Bas Oude Munnink et al
EPI_ISL_461293,Dutch COVID-19 response team,Erasmus Medical Center,Bas Oude Munnink et al
EPI_ISL_461294,Dutch COVID-19 response team,Erasmus Medical Center,Bas Oude Munnink et al
EPI_ISL_461295,Dutch COVID-19 response team,Erasmus Medical Center,Bas Oude Munnink et al
EPI_ISL_461296,Dutch COVID-19 response team,Erasmus Medical Center,Bas Oude Munnink et al
EPI_ISL_461297,Dutch COVID-19 response team,Erasmus Medical Center,Bas Oude Munnink et al
EPI_ISL_461298,Dutch COVID-19 response team,Erasmus Medical Center,Bas Oude Munnink et al
EPI_ISL_461299,Dutch COVID-19 response team,Erasmus Medical Center,Bas Oude Munnink et al
EPI_ISL_461300,Dutch COVID-19 response team,Erasmus Medical Center,Bas Oude Munnink et al
EPI_ISL_461301,Dutch COVID-19 response team,Erasmus Medical Center,Bas Oude Munnink et al
EPI_ISL_461302,Dutch COVID-19 response team,Erasmus Medical Center,Bas Oude Munnink et al
EPI_ISL_414470,Dutch COVID-19 response team,Erasmus Medical Center,David Nieuwenhuijse et al
EPI_ISL_461303,Dutch COVID-19 response team,Erasmus Medical Center,Bas Oude Munnink et al
EPI_ISL_461304,Dutch COVID-19 response team,Erasmus Medical Center,Bas Oude Munnink et al
EPI_ISL_461305,Dutch COVID-19 response team,Erasmus Medical Center,Bas Oude Munnink et al
EPI_ISL_461306,Dutch COVID-19 response team,Erasmus Medical Center,Bas Oude Munnink et al
EPI_ISL_461307,Dutch COVID-19 response team,Erasmus Medical Center,Bas Oude Munnink et al
EPI_ISL_461308,Dutch COVID-19 response team,Erasmus Medical Center,Bas Oude Munnink et al
EPI_ISL_461309,Dutch COVID-19 response team,Erasmus Medical Center,Bas Oude Munnink et al
EPI_ISL_461310,Dutch COVID-19 response team,Erasmus Medical Center,Bas Oude Munnink et al
EPI_ISL_461311,Dutch COVID-19 response team,Erasmus Medical Center,Bas Oude Munnink et al
EPI_ISL_461312,Dutch COVID-19 response team,Erasmus Medical Center,Bas Oude Munnink et al
EPI_ISL_414471,Dutch COVID-19 response team,Erasmus Medical Center,David Nieuwenhuijse et al
EPI_ISL_461313,Dutch COVID-19 response team,Erasmus Medical Center,Bas Oude Munnink et al
EPI_ISL_461314,Dutch COVID-19 response team,Erasmus Medical Center,Bas Oude Munnink et al
EPI_ISL_461315,Dutch COVID-19 response team,Erasmus Medical Center,Bas Oude Munnink et al
EPI_ISL_461316,Dutch COVID-19 response team,Erasmus Medical Center,Bas Oude Munnink et al
EPI_ISL_461317,Dutch COVID-19 response team,Erasmus Medical Center,Bas Oude Munnink et al
EPI_ISL_461318,Dutch COVID-19 response team,Erasmus Medical Center,Bas Oude Munnink et al
EPI_ISL_461319,Dutch COVID-19 response team,Erasmus Medical Center,Bas Oude Munnink et al
EPI_ISL_461320,Dutch COVID-19 response team,Erasmus Medical Center,Bas Oude Munnink et al
EPI_ISL_461321,Dutch COVID-19 response team,Erasmus Medical Center,Bas Oude Munnink et al
EPI_ISL_461322,Dutch COVID-19 response team,Erasmus Medical Center,Bas Oude Munnink et al
EPI_ISL_414557,Dutch COVID-19 response team,Erasmus Medical Center,David Nieuwenhuijse et al
EPI_ISL_461323,Dutch COVID-19 response team,Erasmus Medical Center,Bas Oude Munnink et al
EPI_ISL_461324,Dutch COVID-19 response team,Erasmus Medical Center,Bas Oude Munnink et al
EPI_ISL_461325,Dutch COVID-19 response team,Erasmus Medical Center,Bas Oude Munnink et al
EPI_ISL_461326,Dutch COVID-19 response team,Erasmus Medical Center,Bas Oude Munnink et al
EPI_ISL_461327,Dutch COVID-19 response team,Erasmus Medical Center,Bas Oude Munnink et al
EPI_ISL_461328,Dutch COVID-19 response team,Erasmus Medical Center,Bas Oude Munnink et al
EPI_ISL_461329,Dutch COVID-19 response team,Erasmus Medical Center,Bas Oude Munnink et al
EPI_ISL_461330,Dutch COVID-19 response team,Erasmus Medical Center,Bas Oude Munnink et al
EPI_ISL_461331,Dutch COVID-19 response team,Erasmus Medical Center,Bas Oude Munnink et al
EPI_ISL_414558,Dutch COVID-19 response team,Erasmus Medical Center,David Nieuwenhuijse et al
EPI_ISL_461332,Dutch COVID-19 response team,Erasmus Medical Center,Bas Oude Munnink et al
EPI_ISL_461333,Dutch COVID-19 response team,Erasmus Medical Center,Bas Oude Munnink et al
EPI_ISL_461334,Dutch COVID-19 response team,Erasmus Medical Center,Bas Oude Munnink et al
EPI_ISL_461335,Dutch COVID-19 response team,Erasmus Medical Center,Bas Oude Munnink et al
EPI_ISL_461336,Dutch COVID-19 response team,Erasmus Medical Center,Bas Oude Munnink et al
EPI_ISL_461337,Dutch COVID-19 response team,Erasmus Medical Center,Bas Oude Munnink et al
EPI_ISL_461338,Dutch COVID-19 response team,Erasmus Medical Center,Bas Oude Munnink et al
EPI_ISL_461339,Dutch COVID-19 response team,Erasmus Medical Center,Bas Oude Munnink et al
EPI_ISL_461340,Dutch COVID-19 response team,Erasmus Medical Center,Bas Oude Munnink et al
EPI_ISL_461341,Dutch COVID-19 response team,Erasmus Medical Center,Bas Oude Munnink et al
EPI_ISL_414559,Dutch COVID-19 response team,Erasmus Medical Center,David Nieuwenhuijse et al
EPI_ISL_461342,Dutch COVID-19 response team,Erasmus Medical Center,Bas Oude Munnink et al
EPI_ISL_461343,Dutch COVID-19 response team,Erasmus Medical Center,Bas Oude Munnink et al
EPI_ISL_461344,Dutch COVID-19 response team,Erasmus Medical Center,Bas Oude Munnink et al
EPI_ISL_461345,Dutch COVID-19 response team,Erasmus Medical Center,Bas Oude Munnink et al
EPI_ISL_461346,Dutch COVID-19 response team,Erasmus Medical Center,Bas Oude Munnink et al
EPI_ISL_461347,Dutch COVID-19 response team,Erasmus Medical Center,Bas Oude Munnink et al
EPI_ISL_461348,Dutch COVID-19 response team,Erasmus Medical Center,Bas Oude Munnink et al
EPI_ISL_461349,Dutch COVID-19 response team,Erasmus Medical Center,Bas Oude Munnink et al
EPI_ISL_461350,Dutch COVID-19 response team,Erasmus Medical Center,Bas Oude Munnink et al
EPI_ISL_461351,Dutch COVID-19 response team,Erasmus Medical Center,Bas Oude Munnink et al
EPI_ISL_414560,Dutch COVID-19 response team,Erasmus Medical Center,David Nieuwenhuijse et al
EPI_ISL_461352,Dutch COVID-19 response team,Erasmus Medical Center,Bas Oude Munnink et al
EPI_ISL_461353,Dutch COVID-19 response team,Erasmus Medical Center,Bas Oude Munnink et al
EPI_ISL_461355,Dutch COVID-19 response team,Erasmus Medical Center,Bas Oude Munnink et al
EPI_ISL_461356,Dutch COVID-19 response team,Erasmus Medical Center,Bas Oude Munnink et al
EPI_ISL_461357,Dutch COVID-19 response team,Erasmus Medical Center,Bas Oude Munnink et al
EPI_ISL_461358,Dutch COVID-19 response team,Erasmus Medical Center,Bas Oude Munnink et al
EPI_ISL_461359,Dutch COVID-19 response team,Erasmus Medical Center,Bas Oude Munnink et al
EPI_ISL_461360,Dutch COVID-19 response team,Erasmus Medical Center,Bas Oude Munnink et al
EPI_ISL_461361,Dutch COVID-19 response team,Erasmus Medical Center,Bas Oude Munnink et al
EPI_ISL_414561,Dutch COVID-19 response team,Erasmus Medical Center,David Nieuwenhuijse et al
EPI_ISL_461362,Dutch COVID-19 response team,Erasmus Medical Center,Bas Oude Munnink et al
EPI_ISL_461363,Dutch COVID-19 response team,Erasmus Medical Center,Bas Oude Munnink et al
EPI_ISL_461364,Dutch COVID-19 response team,Erasmus Medical Center,Bas Oude Munnink et al
EPI_ISL_461365,Dutch COVID-19 response team,Erasmus Medical Center,Bas Oude Munnink et al
EPI_ISL_461366,Dutch COVID-19 response team,Erasmus Medical Center,Bas Oude Munnink et al
EPI_ISL_461367,Dutch COVID-19 response team,Erasmus Medical Center,Bas Oude Munnink et al
EPI_ISL_461368,Dutch COVID-19 response team,Erasmus Medical Center,Bas Oude Munnink et al
EPI_ISL_461369,Dutch COVID-19 response team,Erasmus Medical Center,Bas Oude Munnink et al
EPI_ISL_461370,Dutch COVID-19 response team,Erasmus Medical Center,Bas Oude Munnink et al
EPI_ISL_461371,Dutch COVID-19 response team,Erasmus Medical Center,Bas Oude Munnink et al
EPI_ISL_414556,Dutch COVID-19 response team,Erasmus Medical Center,David Nieuwenhuijse et al
EPI_ISL_414562,Dutch COVID-19 response team,Erasmus Medical Center,David Nieuwenhuijse et al
EPI_ISL_461372,Dutch COVID-19 response team,Erasmus Medical Center,Bas Oude Munnink et al
EPI_ISL_461373,Dutch COVID-19 response team,Erasmus Medical Center,Bas Oude Munnink et al
EPI_ISL_461375,Dutch COVID-19 response team,Erasmus Medical Center,Bas Oude Munnink et al
EPI_ISL_461376,Dutch COVID-19 response team,Erasmus Medical Center,Bas Oude Munnink et al
EPI_ISL_461377,Dutch COVID-19 response team,Erasmus Medical Center,Bas Oude Munnink et al
EPI_ISL_461378,Dutch COVID-19 response team,Erasmus Medical Center,Bas Oude Munnink et al
EPI_ISL_461379,Dutch COVID-19 response team,Erasmus Medical Center,Bas Oude Munnink et al
EPI_ISL_461380,Dutch COVID-19 response team,Erasmus Medical Center,Bas Oude Munnink et al
EPI_ISL_461381,Dutch COVID-19 response team,Erasmus Medical Center,Bas Oude Munnink et al
EPI_ISL_414563,Dutch COVID-19 response team,Erasmus Medical Center,David Nieuwenhuijse et al
EPI_ISL_461383,Dutch COVID-19 response team,Erasmus Medical Center,Bas Oude Munnink et al
EPI_ISL_461384,Dutch COVID-19 response team,Erasmus Medical Center,Bas Oude Munnink et al
EPI_ISL_461385,Dutch COVID-19 response team,Erasmus Medical Center,Bas Oude Munnink et al
EPI_ISL_461386,Dutch COVID-19 response team,Erasmus Medical Center,Bas Oude Munnink et al
EPI_ISL_461387,Dutch COVID-19 response team,Erasmus Medical Center,Bas Oude Munnink et al
EPI_ISL_461388,Dutch COVID-19 response team,Erasmus Medical Center,Bas Oude Munnink et al
EPI_ISL_461389,Dutch COVID-19 response team,Erasmus Medical Center,Bas Oude Munnink et al
EPI_ISL_461390,Dutch COVID-19 response team,Erasmus Medical Center,Bas Oude Munnink et al
EPI_ISL_461391,Dutch COVID-19 response team,Erasmus Medical Center,Bas Oude Munnink et al
EPI_ISL_414564,Dutch COVID-19 response team,Erasmus Medical Center,David Nieuwenhuijse et al
EPI_ISL_461394,Dutch COVID-19 response team,Erasmus Medical Center,Bas Oude Munnink et al
EPI_ISL_461396,Dutch COVID-19 response team,Erasmus Medical Center,Bas Oude Munnink et al
EPI_ISL_461397,Dutch COVID-19 response team,Erasmus Medical Center,Bas Oude Munnink et al
EPI_ISL_461398,Dutch COVID-19 response team,Erasmus Medical Center,Bas Oude Munnink et al
EPI_ISL_414566,Dutch COVID-19 response team,Erasmus Medical Center,David Nieuwenhuijse et al
EPI_ISL_415529,Dutch COVID-19 response team,Erasmus Medical Center,David Nieuwenhuijse et al
EPI_ISL_415530,Dutch COVID-19 response team,Erasmus Medical Center,David Nieuwenhuijse et al
EPI_ISL_415531,Dutch COVID-19 response team,Erasmus Medical Center,David Nieuwenhuijse et al
EPI_ISL_415532,Dutch COVID-19 response team,Erasmus Medical Center,David Nieuwenhuijse et al
EPI_ISL_415533,Dutch COVID-19 response team,Erasmus Medical Center,David Nieuwenhuijse et al
EPI_ISL_415534,Dutch COVID-19 response team,Erasmus Medical Center,David Nieuwenhuijse et al
EPI_ISL_415535,Dutch COVID-19 response team,Erasmus Medical Center,David Nieuwenhuijse et al
EPI_ISL_422904,Dutch COVID-19 response team,Erasmus Medical Center,Bas Oude Munnink et al
EPI_ISL_422905,Dutch COVID-19 response team,Erasmus Medical Center,Bas Oude Munnink et al
EPI_ISL_422906,Dutch COVID-19 response team,Erasmus Medical Center,Bas Oude Munnink et al
EPI_ISL_422907,Dutch COVID-19 response team,Erasmus Medical Center,Bas Oude Munnink et al
EPI_ISL_422908,Dutch COVID-19 response team,Erasmus Medical Center,Bas Oude Munnink et al
EPI_ISL_422909,Dutch COVID-19 response team,Erasmus Medical Center,Bas Oude Munnink et al
EPI_ISL_422910,Dutch COVID-19 response team,Erasmus Medical Center,Bas Oude Munnink et al
EPI_ISL_422911,Dutch COVID-19 response team,Erasmus Medical Center,Bas Oude Munnink et al
EPI_ISL_422912,Dutch COVID-19 response team,Erasmus Medical Center,Bas Oude Munnink et al
EPI_ISL_422913,Dutch COVID-19 response team,Erasmus Medical Center,Bas Oude Munnink et al
EPI_ISL_422914,Dutch COVID-19 response team,Erasmus Medical Center,Bas Oude Munnink et al
EPI_ISL_422915,Dutch COVID-19 response team,Erasmus Medical Center,Bas Oude Munnink et al
EPI_ISL_422916,Dutch COVID-19 response team,Erasmus Medical Center,Bas Oude Munnink et al
EPI_ISL_422917,Dutch COVID-19 response team,Erasmus Medical Center,Bas Oude Munnink et al
EPI_ISL_422918,Dutch COVID-19 response team,Erasmus Medical Center,Bas Oude Munnink et al
EPI_ISL_422919,Dutch COVID-19 response team,Erasmus Medical Center,Bas Oude Munnink et al
EPI_ISL_414465,Dutch COVID-19 response team,Erasmus Medical Center,David Nieuwenhuijse et al
EPI_ISL_422920,Dutch COVID-19 response team,Erasmus Medical Center,Bas Oude Munnink et al
EPI_ISL_422921,Dutch COVID-19 response team,Erasmus Medical Center,Bas Oude Munnink et al
EPI_ISL_422922,Dutch COVID-19 response team,Erasmus Medical Center,Bas Oude Munnink et al
EPI_ISL_422923,Dutch COVID-19 response team,Erasmus Medical Center,Bas Oude Munnink et al
EPI_ISL_422924,Dutch COVID-19 response team,Erasmus Medical Center,Bas Oude Munnink et al
EPI_ISL_422925,Dutch COVID-19 response team,Erasmus Medical Center,Bas Oude Munnink et al
EPI_ISL_422926,Dutch COVID-19 response team,Erasmus Medical Center,Bas Oude Munnink et al
EPI_ISL_422927,Dutch COVID-19 response team,Erasmus Medical Center,Bas Oude Munnink et al
EPI_ISL_414466,Dutch COVID-19 response team,Erasmus Medical Center,David Nieuwenhuijse et al
EPI_ISL_422928,Dutch COVID-19 response team,Erasmus Medical Center,Bas Oude Munnink et al
EPI_ISL_422929,Dutch COVID-19 response team,Erasmus Medical Center,Bas Oude Munnink et al
EPI_ISL_422930,Dutch COVID-19 response team,Erasmus Medical Center,Bas Oude Munnink et al
EPI_ISL_422931,Dutch COVID-19 response team,Erasmus Medical Center,Bas Oude Munnink et al
EPI_ISL_422932,Dutch COVID-19 response team,Erasmus Medical Center,Bas Oude Munnink et al
EPI_ISL_422934,Dutch COVID-19 response team,Erasmus Medical Center,Bas Oude Munnink et al
EPI_ISL_422935,Dutch COVID-19 response team,Erasmus Medical Center,Bas Oude Munnink et al
EPI_ISL_422936,Dutch COVID-19 response team,Erasmus Medical Center,Bas Oude Munnink et al
EPI_ISL_422937,Dutch COVID-19 response team,Erasmus Medical Center,Bas Oude Munnink et al
EPI_ISL_414467,Dutch COVID-19 response team,Erasmus Medical Center,David Nieuwenhuijse et al
EPI_ISL_422938,Dutch COVID-19 response team,Erasmus Medical Center,Bas Oude Munnink et al
EPI_ISL_422939,Dutch COVID-19 response team,Erasmus Medical Center,Bas Oude Munnink et al
EPI_ISL_422940,Dutch COVID-19 response team,Erasmus Medical Center,Bas Oude Munnink et al
EPI_ISL_422941,Dutch COVID-19 response team,Erasmus Medical Center,Bas Oude Munnink et al
EPI_ISL_422942,Dutch COVID-19 response team,Erasmus Medical Center,Bas Oude Munnink et al
EPI_ISL_422943,Dutch COVID-19 response team,Erasmus Medical Center,Bas Oude Munnink et al
EPI_ISL_422944,Dutch COVID-19 response team,Erasmus Medical Center,Bas Oude Munnink et al
EPI_ISL_422945,Dutch COVID-19 response team,Erasmus Medical Center,Bas Oude Munnink et al
EPI_ISL_422946,Dutch COVID-19 response team,Erasmus Medical Center,Bas Oude Munnink et al
EPI_ISL_422947,Dutch COVID-19 response team,Erasmus Medical Center,Bas Oude Munnink et al
EPI_ISL_414468,Dutch COVID-19 response team,Erasmus Medical Center,David Nieuwenhuijse et al
EPI_ISL_422948,Dutch COVID-19 response team,Erasmus Medical Center,Bas Oude Munnink et al
EPI_ISL_422949,Dutch COVID-19 response team,Erasmus Medical Center,Bas Oude Munnink et al
EPI_ISL_422950,Dutch COVID-19 response team,Erasmus Medical Center,Bas Oude Munnink et al
EPI_ISL_422951,Dutch COVID-19 response team,Erasmus Medical Center,Bas Oude Munnink et al
EPI_ISL_422952,Dutch COVID-19 response team,Erasmus Medical Center,Bas Oude Munnink et al
EPI_ISL_422953,Dutch COVID-19 response team,Erasmus Medical Center,Bas Oude Munnink et al
EPI_ISL_422954,Dutch COVID-19 response team,Erasmus Medical Center,Bas Oude Munnink et al
EPI_ISL_422955,Dutch COVID-19 response team,Erasmus Medical Center,Bas Oude Munnink et al
EPI_ISL_422956,Dutch COVID-19 response team,Erasmus Medical Center,Bas Oude Munnink et al
EPI_ISL_414445,Dutch COVID-19 response team,Erasmus Medical Center,David Nieuwenhuijse et al
EPI_ISL_422957,Dutch COVID-19 response team,Erasmus Medical Center,Bas Oude Munnink et al
EPI_ISL_422958,Dutch COVID-19 response team,Erasmus Medical Center,Bas Oude Munnink et al
EPI_ISL_422959,Dutch COVID-19 response team,Erasmus Medical Center,Bas Oude Munnink et al
EPI_ISL_422960,Dutch COVID-19 response team,Erasmus Medical Center,Bas Oude Munnink et al
EPI_ISL_422630,Dutch COVID-19 response team,Erasmus Medical Center,Bas Oude Munnink et al
EPI_ISL_422631,Dutch COVID-19 response team,Erasmus Medical Center,Bas Oude Munnink et al
EPI_ISL_422632,Dutch COVID-19 response team,Erasmus Medical Center,Bas Oude Munnink et al
EPI_ISL_422633,Dutch COVID-19 response team,Erasmus Medical Center,Bas Oude Munnink et al
EPI_ISL_422634,Dutch COVID-19 response team,Erasmus Medical Center,Bas Oude Munnink et al
EPI_ISL_422635,Dutch COVID-19 response team,Erasmus Medical Center,Bas Oude Munnink et al
EPI_ISL_417211,Dunedin Hospital,University of Otago,M.E. Quiñones-Mateu et al
EPI_ISL_417212,Dunedin Hospital,University of Otago,M.E. Quiñones-Mateu et al
EPI_ISL_455362,Nigeria Centre for Disease Control (NCDC),"African Centre of Excellence for Genomics of Infectious Diseases (ACEGID), Redeemer's University, Ede, Osun State, Nigeria",Oluniyi P.E. et al
EPI_ISL_413550,"Centre for Human and Zoonotic Virology (CHAZVY), College of Medicine University of Lagos/Lagos University Teaching Hospital (LUTH), part of the Laboratory Network of the Nigeria Centre for Disease Control (NCDC)","African Centre of Excellence for Genomics of Infectious Diseases (ACEGID), Redeemer's University, Ede, Osun State, Nigeria",Oluniyi P.E. et al
EPI_ISL_455412,Nigeria Centre for Disease Control (NCDC),"African Centre of Excellence for Genomics of Infectious Diseases (ACEGID), Redeemer's University, Ede, Osun State, Nigeria",Oluniyi P.E. et al
EPI_ISL_455413,Nigeria Centre for Disease Control (NCDC),"African Centre of Excellence for Genomics of Infectious Diseases (ACEGID), Redeemer's University, Ede, Osun State, Nigeria",Oluniyi P.E. et al
EPI_ISL_455415,Nigeria Centre for Disease Control (NCDC),"African Centre of Excellence for Genomics of Infectious Diseases (ACEGID), Redeemer's University, Ede, Osun State, Nigeria",Oluniyi P.E. et al
EPI_ISL_455418,Nigeria Centre for Disease Control (NCDC),"African Centre of Excellence for Genomics of Infectious Diseases (ACEGID), Redeemer's University, Ede, Osun State, Nigeria",Oluniyi P.E. et al
EPI_ISL_455419,Nigeria Centre for Disease Control (NCDC),"African Centre of Excellence for Genomics of Infectious Diseases (ACEGID), Redeemer's University, Ede, Osun State, Nigeria",Oluniyi P.E. et al
EPI_ISL_455422,Nigeria Centre for Disease Control,"African Centre of Excellence for Genomics of Infectious Diseases (ACEGID), Redeemer's University, Ede, Osun State, Nigeria",Oluniyi P.E. et al
EPI_ISL_455423,Nigeria Centre for Disease Control (NCDC),"African Centre of Excellence for Genomics of Infectious Diseases (ACEGID), Redeemer's University, Ede, Osun State, Nigeria",Oluniyi P.E. et al
EPI_ISL_455424,Nigeria Centre for Disease Control (NCDC),"African Centre of Excellence for Genomics of Infectious Diseases (ACEGID), Redeemer's University, Ede, Osun State, Nigeria",Oluniyi P.E. et al
EPI_ISL_455426,Nigeria Centre for Disease Control,"African Centre of Excellence for Genomics of Infectious Diseases (ACEGID), Redeemer's University, Ede, Osun State, Nigeria",Oluniyi P.E. et al
EPI_ISL_455427,Nigeria Centre for Disease Control (NCDC),"African Centre of Excellence for Genomics of Infectious Diseases (ACEGID), Redeemer's University, Ede, Osun State, Nigeria",Oluniyi P.E. et al
EPI_ISL_455429,Nigeria Centre for Disease Control (NCDC),"African Centre of Excellence for Genomics of Infectious Diseases (ACEGID), Redeemer's University, Ede, Osun State, Nigeria",Oluniyi P.E. et al
EPI_ISL_455431,Nigeria Centre for Disease Control (NCDC),"African Centre of Excellence for Genomics of Infectious Diseases (ACEGID), Redeemer's University, Ede, Osun State, Nigeria",Oluniyi P.E. et al
EPI_ISL_417483,"Oslo University Hospital, Department of Medical Microbiology",Norwegian Institute of Public Health,Kathrine Stene-Johansen et al
EPI_ISL_417484,"Oslo University Hospital, Department of Medical Microbiology","Norwegian Institute of Public Health, Department of Virology",Kathrine Stene-Johansen et al
EPI_ISL_417490,"Oslo University Hospital, Department of Medical Microbiology","Norwegian Institute of Public Health, Department of Virology",Kathrine Stene-Johansen et al
EPI_ISL_420135,"Oslo University Hospital, Department of Medical Microbiology","Norwegian Institute of Public Health, Department of Virology",Kathrine Stene-Johansen et al
EPI_ISL_417488,"Oslo University Hospital, Department of Medical Microbiology","Norwegian Institute of Public Health, Department of Virology",Kathrine Stene-Johansen et al
EPI_ISL_417489,"Oslo University Hospital, Department of Medical Microbiology","Norwegian Institute of Public Health, Department of Virology",Kathrine Stene-Johansen et al
EPI_ISL_420134,"Akershus University Hospital, Department for Microbiology and Infectious Disease Control","Norwegian Institute of Public Health, Department of Virology",Kathrine Stene-Johansen et al
EPI_ISL_417485,"University Hospital of Northern Norway, Department for Microbiology and Infectious Disease Control","Norwegian Institute of Public Health, Department of Virology",Kathrine Stene-Johansen et al
EPI_ISL_417486,"Hospital of Southern Norway - Kristiansand, Department of Medical Microbiology","Norwegian Institute of Public Health, Department of Virology",Kathrine Stene-Johansen et al
EPI_ISL_417487,"Hospital of Southern Norway - Kristiansand, Department of Medical Microbiology","Norwegian Institute of Public Health, Department of Virology",Kathrine Stene-Johansen et al
EPI_ISL_420136,"Akershus University Hospital, Department for Microbiology and Infectious Disease Control","Norwegian Institute of Public Health, Department of Virology",Kathrine Stene-Johansen et al
EPI_ISL_420137,"Vestfold Hospital, Tonsberg Department of Microbiology","Norwegian Institute of Public Health, Department of Virology",Kathrine Stene-Johansen et al
EPI_ISL_420138,"University Hospital of Northern Norway, Department for Microbiology and Infectious Disease Control","Norwegian Institute of Public Health, Department of Virology",Kathrine Stene-Johansen et al
EPI_ISL_420139,"Akershus University Hospital, Department for Microbiology and Infectious Disease Control","Norwegian Institute of Public Health, Department of Virology",Kathrine Stene-Johansen et al
EPI_ISL_420141,Furst Medical Laboratory,"Norwegian Institute of Public Health, Department of Virology",Kathrine Stene-Johansen et al
EPI_ISL_420143,Unilabs Laboratory Medicine,"Norwegian Institute of Public Health, Department of Virology",Kathrine Stene-Johansen et al
EPI_ISL_470882,"Foerde Hospital, Department of Microbiology","Norwegian Institute of Public Health, Department of Virology",Kathrine Stene-Johansen et al
EPI_ISL_420145,Forde Hospital Department of Microbiology,"Norwegian Institute of Public Health, Department of Virology",Kathrine Stene-Johansen et al
EPI_ISL_420313,Furst Medical Laboratory,"Norwegian Institute of Public Health, Department of Virology",Kathrine Stene-Johansen et al
EPI_ISL_420146,Furst Medical Laboratory,"Norwegian Institute of Public Health, Department of Virology",Kathrine Stene-Johansen et al
EPI_ISL_420147,"Hospital of Southern Norway - Kristiansand, Department of Medical Microbiology","Norwegian Institute of Public Health, Department of Virology",Kathrine Stene-Johansen et al
EPI_ISL_420148,Ostfold Hospital Trust -Kalnes Centre for Laboratory Medicine Section for gene technology and infection serology,"Norwegian Institute of Public Health, Department of Virology",Kathrine Stene-Johansen et al
EPI_ISL_420150,"Oslo University Hospital, Department of Medical Microbiology","Norwegian Institute of Public Health, Department of Virology",Kathrine Stene-Johansen et al
EPI_ISL_420151,"Nordland Hospital - Bodo, Laboratory Department, Molecular Biology Unit","Norwegian Institute of Public Health, Department of Virology",Kathrine Stene-Johansen et al
EPI_ISL_420152,"University Hospital of Northern Norway, Department for Microbiology and Infectious Disease Control","Norwegian Institute of Public Health, Department of Virology",Kathrine Stene-Johansen et al
EPI_ISL_420153,"University Hospital of Northern Norway, Department for Microbiology and Infectious Disease Control","Norwegian Institute of Public Health, Department of Virology",Kathrine Stene-Johansen et al
EPI_ISL_420312,"Akershus University Hospital, Department for Microbiology and Infectious Disease Control","Norwegian Institute of Public Health, Department of Virology",Kathrine Stene-Johansen et al
EPI_ISL_447837,"Dept. of Medical Microbiology, Stavanger University Hospital, Helse Stavanger HF,","Norwegian Institute of Public Health, Department of Virology",Kathrine Stene-Johansen et al
EPI_ISL_447838,"Medical Microbiology Unit, Department for Laboratory Medicine, Drammen Hospital, Vestre Viken Health Trust,","Norwegian Institute of Public Health, Department of Virology",Kathrine Stene-Johansen et al
EPI_ISL_447839,"Medical Microbiology Unit, Department for Laboratory Medicine, Drammen Hospital, Vestre Viken Health Trust,","Norwegian Institute of Public Health, Department of Virology",Kathrine Stene-Johansen et al
EPI_ISL_449786,"Ostfold Hospital Trust - Kalnes, Centre for Laboratory Medicine, Section for gene technology and infection serology","Norwegian Institute of Public Health, Department of Virology",Kathrine Stene-Johansen et al
EPI_ISL_449789,"Dept. of Medical Microbiology, Stavanger University Hospital, Helse Stavanger HF","Norwegian Institute of Public Health, Department of Virology",Kathrine Stene-Johansen et al
EPI_ISL_449790,"Dept. of Medical Microbiology, Stavanger University Hospital, Helse Stavanger HF","Norwegian Institute of Public Health, Department of Virology",Kathrine Stene-Johansen et al
EPI_ISL_449791,"Dept. of Medical Microbiology, Stavanger University Hospital, Helse Stavanger HF","Norwegian Institute of Public Health, Department of Virology",Kathrine Stene-Johansen et al
EPI_ISL_449792,"Dept. of Medical Microbiology, Stavanger University Hospital, Helse Stavanger HF","Norwegian Institute of Public Health, Department of Virology",Kathrine Stene-Johansen et al
EPI_ISL_449793,"Dept. of Medical Microbiology, Stavanger University Hospital, Helse Stavanger HF","Norwegian Institute of Public Health, Department of Virology",Kathrine Stene-Johansen et al
EPI_ISL_449794,"Dept. of Medical Microbiology, Stavanger University Hospital, Helse Stavanger HF","Norwegian Institute of Public Health, Department of Virology",Kathrine Stene-Johansen et al
EPI_ISL_471172,Unilabs Laboratory Medicine,"Norwegian Institute of Public Health, Department of Virology",Kathrine Stene-Johansen et al
EPI_ISL_471173,"Hospital of Southern Norway - Kristiansand, Department of Medical Microbiology","Norwegian Institute of Public Health, Department of Virology",Kathrine Stene-Johansen et al
EPI_ISL_471174,"Ostfold Hospital Trust - Kalnes, Centre for Laboratory Medicine, Section for gene technology and infection serology","Norwegian Institute of Public Health, Department of Virology",Kathrine Stene-Johansen et al
EPI_ISL_471175,"Oslo University Hospital, Department of Medical Microbiology","Norwegian Institute of Public Health, Department of Virology",Kathrine Stene-Johansen et al
EPI_ISL_471176,"Hospital of Southern Norway - Kristiansand, Department of Medical Microbiology","Norwegian Institute of Public Health, Department of Virology",Kathrine Stene-Johansen et al
EPI_ISL_471177,"Oslo University Hospital, Department of Medical Microbiology","Norwegian Institute of Public Health, Department of Virology",Kathrine Stene-Johansen et al
EPI_ISL_450352,St.Olavs hospital/NTNU,"Institute of Genomics Core Facility, University of Tartu",Aleksandr Ianevski et al
EPI_ISL_450351,St.Olavs hospital/NTNU,"Institute of Genomics Core Facility, University of Tartu",Aleksandr Ianevski et al
EPI_ISL_450348,St.Olavs hospital/NTNU,"Institute of Genomics Core Facility, University of Tartu",Aleksandr Ianevski et al
EPI_ISL_450349,St.Olavs hospital/NTNU,"Institute of Genomics Core Facility, University of Tartu",Aleksandr Ianevski et al
EPI_ISL_450350,St.Olavs hospital/NTNU,"Institute of Genomics Core Facility, University of Tartu",Aleksandr Ianevski et al
EPI_ISL_450346,St.Olavs hospital/NTNU,"Institute of Genomics Core Facility, University of Tartu",Aleksandr Ianevski et al
EPI_ISL_450347,St.Olavs hospital/NTNU,"Institute of Genomics Core Facility, University of Tartu",Aleksandr Ianevski et al
EPI_ISL_457707,Oman-NIC,Department of Microbiology and Immunology- SQUH,Fahad Zadjali et al
EPI_ISL_457703,Oman-NIC,Department of Microbiology and Immunology- SQUH,Fahad Zadjali et al
EPI_ISL_457981,Oman-NIC,Department of Microbiology and Immunology-SQUH,Fahad Zadjali et al
EPI_ISL_458123,Oman National Influenza Centre,Department of Microbiology and Immunology-SQUH,Fahad Zadjali et al
EPI_ISL_458122,Oman National Influenza Centre,Department of Microbiology and Immunology-SQUH,Fahad Zadjali et al
EPI_ISL_458119,Oman National Influenza Centre,Department of Microbiology and Immunology-SQUH,Fahad Zadjali et al
EPI_ISL_457702,Oman-NIC,Microbiology laboratory- Sultan Qaboos University Hospital,Fahad Zadjali et al
EPI_ISL_458120,Oman National Influenza Centre,Department of Microbiology and Immunology-SQUH,Fahad Zadjali et al
EPI_ISL_458121,Oman National Influenza Centre,Department of Microbiology and Immunology-SQUH,Fahad Zadjali et al
EPI_ISL_458118,Oman National Influenza Centre,Department of Microbiology and Immunology-SQUH,Fahad Zadjali et al
EPI_ISL_458116,Oman National Influenza Centre,Department of Microbiology and Immunology-SQUH,Fahad Zadjali et al
EPI_ISL_458124,Oman National Influenza Centre,Department of Microbiology and Immunology-SQUH,Fahad Zadjali et al
EPI_ISL_457705,OMAN-NIC,Department of Microbiology and Immunology- SQUH,Fahad Zadjali et al
EPI_ISL_458117,Oman National Influenza Centre,Department of Microbiology and Immunology-SQUH,Fahad Zadjali et al
EPI_ISL_457706,Oman-NIC,Oman-NIC,Samira Al-Maruqi et al
EPI_ISL_457937,Oman-NIC,Oman-NIC,Samira Al-Maruqi et al
EPI_ISL_457938,Oman-NIC,Oman-NIC,Samira Al-Maruqi et al
EPI_ISL_457939,Oman-NIC,Oman-NIC,Samira Al-Maruqi et al
EPI_ISL_457974,Oman-NIC,Oman-NIC,Samira Al-Maruqi et al
EPI_ISL_457975,Oman-NIC,Oman-NIC,Samira Al-Maruqi et al
EPI_ISL_457976,Oman-NIC,Oman-NIC,Samira Al-Maruqi et al
EPI_ISL_457977,Oman-NIC,Oman-NIC,Samira Al-Maruqi et al
EPI_ISL_457978,Oman-NIC,Oman-NIC,Samira Al-Maruqi et al
EPI_ISL_457979,Oman-NIC,Oman-NIC,Samira Al-Maruqi et al
EPI_ISL_457985,Oman-NIC,Oman-NIC,Samira Al-Maruqi et al
EPI_ISL_457980,Oman-NIC,Oman-NIC,Samira Al-Maruqi et al
EPI_ISL_457986,Oman-NIC,Oman-NIC,Samira Al-Maruqi et al
EPI_ISL_457987,Oman-NIC,Oman-NIC,Samira Al-Maruqi et al
EPI_ISL_457988,Oman-NIC,Oman-NIC,Samira Al-Maruqi et al
EPI_ISL_457989,Oman-NIC,Oman-NIC,Samira Al-Maruqi et al
EPI_ISL_457990,Oman-NIC,Oman-NIC,Samira Al-Maruqi et al
EPI_ISL_457991,Oman-NIC,Oman-NIC,Samira Al-Maruqi et al
EPI_ISL_457992,Oman-NIC,Oman-NIC,Samira Al-Maruqi et al
EPI_ISL_457993,Oman-NIC,Oman-NIC,Samira Al-Maruqi et al
EPI_ISL_457994,Oman-NIC,Oman-NIC,Samira Al-Maruqi et al
EPI_ISL_457995,Oman-NIC,Oman-NIC,Samira Al-Maruqi et al
EPI_ISL_457996,Oman-NIC,Oman-NIC,Samira Al-Maruqi et al
EPI_ISL_457997,Oman-NIC,Oman-NIC,Samira Al-Maruqi et al
EPI_ISL_457998,Oman-NIC,Oman-NIC,Samira Al-Maruqi et al
EPI_ISL_457701,Oman-NIC,Oman-NIC,Samira Al-Maruqi et al
EPI_ISL_457704,Oman-NIC,Oman-NIC,Samira Al-Maruqi et al
EPI_ISL_417444,"Department of Healthcare Biotechnology, National University of Sciences and Technology (NUST)","Department of Healthcare Biotechnology, National University of Sciences and Technology (NUST)",Javed et al
EPI_ISL_451958,"Jamil-ur-Rahman Center for Genome Research, Dr. Panjwani Center for Molecular Medicine and Drug Research, International Center for Chemical and Biological Sciences, University of Karachi","Jamil-ur-Rahman Center for Genome Research, Dr. Panjwani Center for Molecular Medicine and Drug Research, International Center for Chemical and Biological Sciences, University of Karachi",Shakeel et al
EPI_ISL_419313,Molecular Biology and Biotechnology Lab II,Molecular Biology and Biotechnology Lab II,Tayyaba Zainab et al
EPI_ISL_468159,unknown,"Department of Virology, Public Health Laboratories Division, National Institute of Health",Massab Umair et al
EPI_ISL_468161,"Department of Virology, Public Health Laboratories Division, National Institute of Health","Department of Virology, Public Health Laboratories Division, National Institute of Health",Massab Umair et al
EPI_ISL_468160,unknown,"Department of Virology, Public Health Laboratories Division, National Institute of Health",Massab Umair et al
EPI_ISL_468162,unknown,"Department of Virology, Public Health Laboratories Division, National Institute of Health",Massab Umair et al
EPI_ISL_468163,"Department of Virology, Public Health Laboratories Division, National Institute of Health","Department of Virology, Public Health Laboratories Division, National Institute of Health",Massab Umair et al
EPI_ISL_415152,Gorgas Memorial Institute for Health Studies,Gorgas Memorial Institute for Health Studies,Danilo Franco et al
EPI_ISL_431833,"National Institutes of Health, University of the Philippines Manila","Philippine Genome Center, University of the Philippines System",Carlo M. Lapid et al
EPI_ISL_434554,"National Institutes of Health, University of the Philippines Manila",Philippine Genome Center,Carlo M. Lapid et al
EPI_ISL_434555,"National Institutes of Health, University of the Philippines Manila",Philippine Genome Center,Carlo M. Lapid et al
EPI_ISL_434556,"National Institutes of Health, University of the Philippines Manila",Philippine Genome Center,Carlo M. Lapid et al
EPI_ISL_434557,"National Institutes of Health, University of the Philippines Manila",Philippine Genome Center,Carlo M. Lapid et al
EPI_ISL_434558,"National Institutes of Health, University of the Philippines Manila",Philippine Genome Center,Carlo M. Lapid et al
EPI_ISL_430456,Rizal Medical Center,Research Institute for Tropical Medicine,Medado et al
EPI_ISL_421259,Jiangxi Province Center for Disease Control and Prevention,Jiangxi Province Center for Disease Control and Prevention,JianXiong Li et al
EPI_ISL_421252,Jiangxi Province Center for Disease Control and Prevention,Jiangxi Province Center for Disease Control and Prevention,JianXiong Li et al
EPI_ISL_428232,"Hematology Laboratory, Section of Molecular Diagnostics, University Clinical Centre, Medical University of Gdansk","Department of Virology, Faculty of Medicine, University of Helsinki, Helsinki, Finland",Marlena Robakowska et al
EPI_ISL_428233,"Hematology Laboratory, Section of Molecular Diagnostics, University Clinical Centre, Medical University of Gdansk","Department of Virology, Faculty of Medicine, University of Helsinki, Helsinki, Finland",Marlena Robakowska et al
EPI_ISL_428234,"Hematology Laboratory, Section of Molecular Diagnostics, University Clinical Centre, Medical University of Gdansk","Department of Virology, Faculty of Medicine, University of Helsinki, Helsinki, Finland",Marlena Robakowska et al
EPI_ISL_428235,"Hematology Laboratory, Section of Molecular Diagnostics, University Clinical Centre, Medical University of Gdansk","Department of Virology, Faculty of Medicine, University of Helsinki, Helsinki, Finland",Marlena Robakowska et al
EPI_ISL_428236,"Hematology Laboratory, Section of Molecular Diagnostics, University Clinical Centre, Medical University of Gdansk","Department of Virology, Faculty of Medicine, University of Helsinki, Helsinki, Finland",Marlena Robakowska et al
EPI_ISL_450525,"Hematology Laboratory, Section of Molecular Diagnostics, University Clinical Centre, Medical University of Gdansk","Department of Virology, Faculty of Medicine, University of Helsinki, Helsinki, Finland",Maciej Grzybek et al
EPI_ISL_450526,"Hematology Laboratory, Section of Molecular Diagnostics, University Clinical Centre, Medical University of Gdansk","Department of Virology, Faculty of Medicine, University of Helsinki, Helsinki, Finland",Maciej Grzybek et al
EPI_ISL_450528,"Hematology Laboratory, Section of Molecular Diagnostics, University Clinical Centre, Medical University of Gdansk","Department of Virology, Faculty of Medicine, University of Helsinki, Helsinki, Finland",Maciej Grzybek et al
EPI_ISL_450527,"Hematology Laboratory, Section of Molecular Diagnostics, University Clinical Centre, Medical University of Gdansk","Department of Virology, Faculty of Medicine, University of Helsinki, Helsinki, Finland",Maciej Grzybek et al
EPI_ISL_450529,"Hematology Laboratory, Section of Molecular Diagnostics, University Clinical Centre, Medical University of Gdansk","Department of Virology, Faculty of Medicine, University of Helsinki, Helsinki, Finland",Maciej Grzybek et al
EPI_ISL_450530,"Hematology Laboratory, Section of Molecular Diagnostics, University Clinical Centre, Medical University of Gdansk","Department of Virology, Faculty of Medicine, University of Helsinki, Helsinki, Finland",Maciej Grzybek et al
EPI_ISL_450294,"Institute of Human Genetics, Polish Academy of Sciences Sanitary and Epidemiological Station in Poznań","Institute of Human Genetics, Polish Academy of Sciences",Szymon Hryhorowicz et al
EPI_ISL_450295,"Institute of Human Genetics, Polish Academy of Sciences; Sanitary and Epidemiological Station in Poznań","Institute of Human Genetics, Polish Academy of Sciences",Szymon Hryhorowicz et al
EPI_ISL_450338,"Institute of Human Genetics, Polish Academy of Sciences; Sanitary and Epidemiological Station in Poznań","Institute of Human Genetics, Polish Academy of Sciences",Szymon Hryhorowicz et al
EPI_ISL_462480,"Institute of Human Genetics, Polish Academy of Sciences","Institute of Human Genetics, Polish Academy of Sciences",Szymon Hryhorowicz et al
EPI_ISL_416488,ViroGenetics - BSL3 Laboratory of Virology; Human Genome Variation Research Group & Genomics Centre MCB; Bioinformatics Research Group Department of Virology,ViroGenetics - BSL3 Laboratory of Virology; Human Genome Variation Research Group & Genomics Centre MCB; Bioinformatics Research Group Department of Virology,Aleksandra Milewska et al
EPI_ISL_451971,"1. ViroGenetics - BSL3 Laboratory of Virology, Małopolska Centre of Biotechnology, Jagiellonian University; 2. II Department of Internal Medicine, Faculty of Medicine, Jagiellonian University Medical College; 3. DIAGNOSTYKA Ltd.","1. ViroGenetics - BSL3 Laboratory of Virology, Małopolska Centre of Biotechnology, Jagiellonian University; 2. II Department of Internal Medicine, Faculty of Medicine, Jagiellonian University Medical College.",Marek Sanak et al
EPI_ISL_451972,"1. ViroGenetics - BSL3 Laboratory of Virology, Małopolska Centre of Biotechnology, Jagiellonian University; 2. II Department of Internal Medicine, Faculty of Medicine, Jagiellonian University Medical College; 3. DIAGNOSTYKA Ltd.","1. ViroGenetics - BSL3 Laboratory of Virology, Małopolska Centre of Biotechnology, Jagiellonian University; 2. II Department of Internal Medicine, Faculty of Medicine, Jagiellonian University Medical College.",Marek Sanak et al
EPI_ISL_451973,"1. ViroGenetics - BSL3 Laboratory of Virology, Małopolska Centre of Biotechnology, Jagiellonian University; 2. II Department of Internal Medicine, Faculty of Medicine, Jagiellonian University Medical College; 3. DIAGNOSTYKA Ltd.","1. ViroGenetics - BSL3 Laboratory of Virology, Małopolska Centre of Biotechnology, Jagiellonian University; 2. II Department of Internal Medicine, Faculty of Medicine, Jagiellonian University Medical College.",Marek Sanak et al
EPI_ISL_451974,"1. ViroGenetics - BSL3 Laboratory of Virology, Małopolska Centre of Biotechnology, Jagiellonian University; 2. II Department of Internal Medicine, Faculty of Medicine, Jagiellonian University Medical College; 3. DIAGNOSTYKA Ltd.","1. ViroGenetics - BSL3 Laboratory of Virology, Małopolska Centre of Biotechnology, Jagiellonian University; 2. II Department of Internal Medicine, Faculty of Medicine, Jagiellonian University Medical College.",Marek Sanak et al
EPI_ISL_451975,"1. ViroGenetics - BSL3 Laboratory of Virology, Małopolska Centre of Biotechnology, Jagiellonian University; 2. II Department of Internal Medicine, Faculty of Medicine, Jagiellonian University Medical College; 3. DIAGNOSTYKA Ltd.","1. ViroGenetics - BSL3 Laboratory of Virology, Małopolska Centre of Biotechnology, Jagiellonian University; 2. II Department of Internal Medicine, Faculty of Medicine, Jagiellonian University Medical College.",Marek Sanak et al
EPI_ISL_451976,"1. ViroGenetics - BSL3 Laboratory of Virology, Małopolska Centre of Biotechnology, Jagiellonian University; 2. II Department of Internal Medicine, Faculty of Medicine, Jagiellonian University Medical College; 3. DIAGNOSTYKA Ltd.","1. ViroGenetics - BSL3 Laboratory of Virology, Małopolska Centre of Biotechnology, Jagiellonian University; 2. II Department of Internal Medicine, Faculty of Medicine, Jagiellonian University Medical College.",Marek Sanak et al
EPI_ISL_451977,"1. ViroGenetics - BSL3 Laboratory of Virology, Małopolska Centre of Biotechnology, Jagiellonian University; 2. II Department of Internal Medicine, Faculty of Medicine, Jagiellonian University Medical College; 3. DIAGNOSTYKA Ltd.","1. ViroGenetics - BSL3 Laboratory of Virology, Małopolska Centre of Biotechnology, Jagiellonian University; 2. II Department of Internal Medicine, Faculty of Medicine, Jagiellonian University Medical College.",Marek Sanak et al
EPI_ISL_451978,"1. ViroGenetics - BSL3 Laboratory of Virology, Małopolska Centre of Biotechnology, Jagiellonian University; 2. II Department of Internal Medicine, Faculty of Medicine, Jagiellonian University Medical College; 3. DIAGNOSTYKA Ltd.","1. ViroGenetics - BSL3 Laboratory of Virology, Małopolska Centre of Biotechnology, Jagiellonian University; 2. II Department of Internal Medicine, Faculty of Medicine, Jagiellonian University Medical College.",Marek Sanak et al
EPI_ISL_451979,"1. ViroGenetics - BSL3 Laboratory of Virology, Małopolska Centre of Biotechnology, Jagiellonian University; 2. II Department of Internal Medicine, Faculty of Medicine, Jagiellonian University Medical College; 3. DIAGNOSTYKA Ltd.","1. ViroGenetics - BSL3 Laboratory of Virology, Małopolska Centre of Biotechnology, Jagiellonian University; 2. II Department of Internal Medicine, Faculty of Medicine, Jagiellonian University Medical College.",Marek Sanak et al
EPI_ISL_451980,"1. ViroGenetics - BSL3 Laboratory of Virology, Małopolska Centre of Biotechnology, Jagiellonian University; 2. II Department of Internal Medicine, Faculty of Medicine, Jagiellonian University Medical College; 3. DIAGNOSTYKA Ltd.","1. ViroGenetics - BSL3 Laboratory of Virology, Małopolska Centre of Biotechnology, Jagiellonian University; 2. II Department of Internal Medicine, Faculty of Medicine, Jagiellonian University Medical College.",Marek Sanak et al
EPI_ISL_428925,ViroGenetics - BSL3 Laboratory of Virology; Human Genome Variation Research Group & Genomics Centre MCB; Bioinformatics Research Group; Wojewódzka Stacja Sanitarno-Epidemiologiczna w Krakowie,ViroGenetics - BSL3 Laboratory of Virology; Human Genome Variation Research Group & Genomics Centre MCB; Bioinformatics Research Group,Wojciech Branicki et al
EPI_ISL_451981,"1. ViroGenetics - BSL3 Laboratory of Virology, Małopolska Centre of Biotechnology, Jagiellonian University; 2. II Department of Internal Medicine, Faculty of Medicine, Jagiellonian University Medical College; 3. DIAGNOSTYKA Ltd.","1. ViroGenetics - BSL3 Laboratory of Virology, Małopolska Centre of Biotechnology, Jagiellonian University; 2. II Department of Internal Medicine, Faculty of Medicine, Jagiellonian University Medical College.",Marek Sanak et al
EPI_ISL_451982,"1. ViroGenetics - BSL3 Laboratory of Virology, Małopolska Centre of Biotechnology, Jagiellonian University; 2. II Department of Internal Medicine, Faculty of Medicine, Jagiellonian University Medical College; 3. DIAGNOSTYKA Ltd.","1. ViroGenetics - BSL3 Laboratory of Virology, Małopolska Centre of Biotechnology, Jagiellonian University; 2. II Department of Internal Medicine, Faculty of Medicine, Jagiellonian University Medical College.",Marek Sanak et al
EPI_ISL_451983,"1. ViroGenetics - BSL3 Laboratory of Virology, Małopolska Centre of Biotechnology, Jagiellonian University; 2. II Department of Internal Medicine, Faculty of Medicine, Jagiellonian University Medical College; 3. DIAGNOSTYKA Ltd.","1. ViroGenetics - BSL3 Laboratory of Virology, Małopolska Centre of Biotechnology, Jagiellonian University; 2. II Department of Internal Medicine, Faculty of Medicine, Jagiellonian University Medical College.",Marek Sanak et al
EPI_ISL_451984,"1. ViroGenetics - BSL3 Laboratory of Virology, Małopolska Centre of Biotechnology, Jagiellonian University; 2. II Department of Internal Medicine, Faculty of Medicine, Jagiellonian University Medical College; 3. DIAGNOSTYKA Ltd.","1. ViroGenetics - BSL3 Laboratory of Virology, Małopolska Centre of Biotechnology, Jagiellonian University; 2. II Department of Internal Medicine, Faculty of Medicine, Jagiellonian University Medical College.",Marek Sanak et al
EPI_ISL_451985,"1. ViroGenetics - BSL3 Laboratory of Virology, Małopolska Centre of Biotechnology, Jagiellonian University; 2. II Department of Internal Medicine, Faculty of Medicine, Jagiellonian University Medical College; 3. DIAGNOSTYKA Ltd.","1. ViroGenetics - BSL3 Laboratory of Virology, Małopolska Centre of Biotechnology, Jagiellonian University; 2. II Department of Internal Medicine, Faculty of Medicine, Jagiellonian University Medical College.",Marek Sanak et al
EPI_ISL_451986,"1. ViroGenetics - BSL3 Laboratory of Virology, Małopolska Centre of Biotechnology, Jagiellonian University; 2. II Department of Internal Medicine, Faculty of Medicine, Jagiellonian University Medical College; 3. DIAGNOSTYKA Ltd.","1. ViroGenetics - BSL3 Laboratory of Virology, Małopolska Centre of Biotechnology, Jagiellonian University; 2. II Department of Internal Medicine, Faculty of Medicine, Jagiellonian University Medical College.",Marek Sanak et al
EPI_ISL_451987,"1. ViroGenetics - BSL3 Laboratory of Virology, Małopolska Centre of Biotechnology, Jagiellonian University; 2. II Department of Internal Medicine, Faculty of Medicine, Jagiellonian University Medical College; 3. DIAGNOSTYKA Ltd.","1. ViroGenetics - BSL3 Laboratory of Virology, Małopolska Centre of Biotechnology, Jagiellonian University; 2. II Department of Internal Medicine, Faculty of Medicine, Jagiellonian University Medical College.",Marek Sanak et al
EPI_ISL_455440,"1. ViroGenetics - BSL3 Laboratory of Virology, Małopolska Centre of Biotechnology, Jagiellonian University; 2. II Department of Internal Medicine, Faculty of Medicine, Jagiellonian University Medical College; 3. Narodowy Instytut Zdrowia Publicznego – Państwowy Zakład Higieny (NIZP-PZH)","1. ViroGenetics - BSL3 Laboratory of Virology, Małopolska Centre of Biotechnology, Jagiellonian University; 2. II Department of Internal Medicine, Faculty of Medicine, Jagiellonian University Medical College; 3. Narodowy Instytut Zdrowia Publicznego – Państwowy Zakład Higieny (NIZP-PZH).",Katarzyna Pancer et al
EPI_ISL_455441,"1. ViroGenetics - BSL3 Laboratory of Virology, Małopolska Centre of Biotechnology, Jagiellonian University; 2. II Department of Internal Medicine, Faculty of Medicine, Jagiellonian University Medical College; 3. Narodowy Instytut Zdrowia Publicznego – Państwowy Zakład Higieny (NIZP-PZH)","1. ViroGenetics - BSL3 Laboratory of Virology, Małopolska Centre of Biotechnology, Jagiellonian University; 2. II Department of Internal Medicine, Faculty of Medicine, Jagiellonian University Medical College; 3. Narodowy Instytut Zdrowia Publicznego – Państwowy Zakład Higieny (NIZP-PZH).",Katarzyna Pancer et al
EPI_ISL_455442,"1. ViroGenetics - BSL3 Laboratory of Virology, Małopolska Centre of Biotechnology, Jagiellonian University; 2. II Department of Internal Medicine, Faculty of Medicine, Jagiellonian University Medical College; 3. Narodowy Instytut Zdrowia Publicznego – Państwowy Zakład Higieny (NIZP-PZH)","1. ViroGenetics - BSL3 Laboratory of Virology, Małopolska Centre of Biotechnology, Jagiellonian University; 2. II Department of Internal Medicine, Faculty of Medicine, Jagiellonian University Medical College; 3. Narodowy Instytut Zdrowia Publicznego – Państwowy Zakład Higieny (NIZP-PZH).",Katarzyna Pancer et al
EPI_ISL_428926,ViroGenetics - BSL3 Laboratory of Virology; Human Genome Variation Research Group & Genomics Centre MCB; Bioinformatics Research Group; Wojewódzka Stacja Sanitarno-Epidemiologiczna w Krakowie,ViroGenetics - BSL3 Laboratory of Virology; Human Genome Variation Research Group & Genomics Centre MCB; Bioinformatics Research Group,Wojciech Branicki et al
EPI_ISL_455443,"1. ViroGenetics - BSL3 Laboratory of Virology, Małopolska Centre of Biotechnology, Jagiellonian University; 2. II Department of Internal Medicine, Faculty of Medicine, Jagiellonian University Medical College; 3. Narodowy Instytut Zdrowia Publicznego – Państwowy Zakład Higieny (NIZP-PZH)","1. ViroGenetics - BSL3 Laboratory of Virology, Małopolska Centre of Biotechnology, Jagiellonian University; 2. II Department of Internal Medicine, Faculty of Medicine, Jagiellonian University Medical College; 3. Narodowy Instytut Zdrowia Publicznego – Państwowy Zakład Higieny (NIZP-PZH).",Katarzyna Pancer et al
EPI_ISL_455444,"1. ViroGenetics - BSL3 Laboratory of Virology, Małopolska Centre of Biotechnology, Jagiellonian University; 2. II Department of Internal Medicine, Faculty of Medicine, Jagiellonian University Medical College; 3. Narodowy Instytut Zdrowia Publicznego – Państwowy Zakład Higieny (NIZP-PZH)","1. ViroGenetics - BSL3 Laboratory of Virology, Małopolska Centre of Biotechnology, Jagiellonian University; 2. II Department of Internal Medicine, Faculty of Medicine, Jagiellonian University Medical College; 3. Narodowy Instytut Zdrowia Publicznego – Państwowy Zakład Higieny (NIZP-PZH).",Katarzyna Pancer et al
EPI_ISL_455445,"1. ViroGenetics - BSL3 Laboratory of Virology, Małopolska Centre of Biotechnology, Jagiellonian University; 2. II Department of Internal Medicine, Faculty of Medicine, Jagiellonian University Medical College; 3. Narodowy Instytut Zdrowia Publicznego – Państwowy Zakład Higieny (NIZP-PZH)","1. ViroGenetics - BSL3 Laboratory of Virology, Małopolska Centre of Biotechnology, Jagiellonian University; 2. II Department of Internal Medicine, Faculty of Medicine, Jagiellonian University Medical College; 3. Narodowy Instytut Zdrowia Publicznego – Państwowy Zakład Higieny (NIZP-PZH).",Katarzyna Pancer et al
EPI_ISL_455446,"1. ViroGenetics - BSL3 Laboratory of Virology, Małopolska Centre of Biotechnology, Jagiellonian University; 2. II Department of Internal Medicine, Faculty of Medicine, Jagiellonian University Medical College; 3. Narodowy Instytut Zdrowia Publicznego – Państwowy Zakład Higieny (NIZP-PZH)","1. ViroGenetics - BSL3 Laboratory of Virology, Małopolska Centre of Biotechnology, Jagiellonian University; 2. II Department of Internal Medicine, Faculty of Medicine, Jagiellonian University Medical College; 3. Narodowy Instytut Zdrowia Publicznego – Państwowy Zakład Higieny (NIZP-PZH).",Katarzyna Pancer et al
EPI_ISL_455447,"1. ViroGenetics - BSL3 Laboratory of Virology, Małopolska Centre of Biotechnology, Jagiellonian University; 2. II Department of Internal Medicine, Faculty of Medicine, Jagiellonian University Medical College; 3. Narodowy Instytut Zdrowia Publicznego – Państwowy Zakład Higieny (NIZP-PZH)","1. ViroGenetics - BSL3 Laboratory of Virology, Małopolska Centre of Biotechnology, Jagiellonian University; 2. II Department of Internal Medicine, Faculty of Medicine, Jagiellonian University Medical College; 3. Narodowy Instytut Zdrowia Publicznego – Państwowy Zakład Higieny (NIZP-PZH).",Katarzyna Pancer et al
EPI_ISL_455448,"1. ViroGenetics - BSL3 Laboratory of Virology, Małopolska Centre of Biotechnology, Jagiellonian University; 2. II Department of Internal Medicine, Faculty of Medicine, Jagiellonian University Medical College; 3. Narodowy Instytut Zdrowia Publicznego – Państwowy Zakład Higieny (NIZP-PZH)","1. ViroGenetics - BSL3 Laboratory of Virology, Małopolska Centre of Biotechnology, Jagiellonian University; 2. II Department of Internal Medicine, Faculty of Medicine, Jagiellonian University Medical College; 3. Narodowy Instytut Zdrowia Publicznego – Państwowy Zakład Higieny (NIZP-PZH).",Katarzyna Pancer et al
EPI_ISL_455449,"1. ViroGenetics - BSL3 Laboratory of Virology, Małopolska Centre of Biotechnology, Jagiellonian University; 2. II Department of Internal Medicine, Faculty of Medicine, Jagiellonian University Medical College; 3. Narodowy Instytut Zdrowia Publicznego – Państwowy Zakład Higieny (NIZP-PZH)","1. ViroGenetics - BSL3 Laboratory of Virology, Małopolska Centre of Biotechnology, Jagiellonian University; 2. II Department of Internal Medicine, Faculty of Medicine, Jagiellonian University Medical College; 3. Narodowy Instytut Zdrowia Publicznego – Państwowy Zakład Higieny (NIZP-PZH).",Katarzyna Pancer et al
EPI_ISL_455450,"1. ViroGenetics - BSL3 Laboratory of Virology, Małopolska Centre of Biotechnology, Jagiellonian University; 2. II Department of Internal Medicine, Faculty of Medicine, Jagiellonian University Medical College; 3. Narodowy Instytut Zdrowia Publicznego – Państwowy Zakład Higieny (NIZP-PZH)","1. ViroGenetics - BSL3 Laboratory of Virology, Małopolska Centre of Biotechnology, Jagiellonian University; 2. II Department of Internal Medicine, Faculty of Medicine, Jagiellonian University Medical College; 3. Narodowy Instytut Zdrowia Publicznego – Państwowy Zakład Higieny (NIZP-PZH).",Katarzyna Pancer et al
EPI_ISL_455451,"1. ViroGenetics - BSL3 Laboratory of Virology, Małopolska Centre of Biotechnology, Jagiellonian University; 2. II Department of Internal Medicine, Faculty of Medicine, Jagiellonian University Medical College; 3. Narodowy Instytut Zdrowia Publicznego – Państwowy Zakład Higieny (NIZP-PZH)","1. ViroGenetics - BSL3 Laboratory of Virology, Małopolska Centre of Biotechnology, Jagiellonian University; 2. II Department of Internal Medicine, Faculty of Medicine, Jagiellonian University Medical College; 3. Narodowy Instytut Zdrowia Publicznego – Państwowy Zakład Higieny (NIZP-PZH).",Katarzyna Pancer et al
EPI_ISL_455452,"1. ViroGenetics - BSL3 Laboratory of Virology, Małopolska Centre of Biotechnology, Jagiellonian University; 2. II Department of Internal Medicine, Faculty of Medicine, Jagiellonian University Medical College; 3. Narodowy Instytut Zdrowia Publicznego – Państwowy Zakład Higieny (NIZP-PZH)","1. ViroGenetics - BSL3 Laboratory of Virology, Małopolska Centre of Biotechnology, Jagiellonian University; 2. II Department of Internal Medicine, Faculty of Medicine, Jagiellonian University Medical College; 3. Narodowy Instytut Zdrowia Publicznego – Państwowy Zakład Higieny (NIZP-PZH).",Katarzyna Pancer et al
EPI_ISL_428927,ViroGenetics - BSL3 Laboratory of Virology; Human Genome Variation Research Group & Genomics Centre MCB; Bioinformatics Research Group; Wojewódzka Stacja Sanitarno-Epidemiologiczna w Krakowie,ViroGenetics - BSL3 Laboratory of Virology; Human Genome Variation Research Group & Genomics Centre MCB; Bioinformatics Research Group,Wojciech Branicki et al
EPI_ISL_455453,"1. ViroGenetics - BSL3 Laboratory of Virology, Małopolska Centre of Biotechnology, Jagiellonian University; 2. II Department of Internal Medicine, Faculty of Medicine, Jagiellonian University Medical College; 3. Narodowy Instytut Zdrowia Publicznego – Państwowy Zakład Higieny (NIZP-PZH)","1. ViroGenetics - BSL3 Laboratory of Virology, Małopolska Centre of Biotechnology, Jagiellonian University; 2. II Department of Internal Medicine, Faculty of Medicine, Jagiellonian University Medical College; 3. Narodowy Instytut Zdrowia Publicznego – Państwowy Zakład Higieny (NIZP-PZH).",Katarzyna Pancer et al
EPI_ISL_428928,ViroGenetics - BSL3 Laboratory of Virology; Human Genome Variation Research Group & Genomics Centre MCB; Bioinformatics Research Group; Wojewódzka Stacja Sanitarno-Epidemiologiczna w Krakowie,ViroGenetics - BSL3 Laboratory of Virology; Human Genome Variation Research Group & Genomics Centre MCB; Bioinformatics Research Group,Wojciech Branicki et al
EPI_ISL_428929,ViroGenetics - BSL3 Laboratory of Virology; Human Genome Variation Research Group & Genomics Centre MCB; Bioinformatics Research Group; Wojewódzka Stacja Sanitarno-Epidemiologiczna w Krakowie,ViroGenetics - BSL3 Laboratory of Virology; Human Genome Variation Research Group & Genomics Centre MCB; Bioinformatics Research Group,Wojciech Branicki et al
EPI_ISL_428930,ViroGenetics - BSL3 Laboratory of Virology; Human Genome Variation Research Group & Genomics Centre MCB; Bioinformatics Research Group; Wojewódzka Stacja Sanitarno-Epidemiologiczna w Krakowie,ViroGenetics - BSL3 Laboratory of Virology; Human Genome Variation Research Group & Genomics Centre MCB; Bioinformatics Research Group,Wojciech Branicki et al
EPI_ISL_428931,ViroGenetics - BSL3 Laboratory of Virology; Human Genome Variation Research Group & Genomics Centre MCB; Bioinformatics Research Group; Wojewódzka Stacja Sanitarno-Epidemiologiczna w Krakowie,ViroGenetics - BSL3 Laboratory of Virology; Human Genome Variation Research Group & Genomics Centre MCB; Bioinformatics Research Group,Wojciech Branicki et al
EPI_ISL_428932,ViroGenetics - BSL3 Laboratory of Virology; Human Genome Variation Research Group & Genomics Centre MCB; Bioinformatics Research Group; Wojewódzka Stacja Sanitarno-Epidemiologiczna w Krakowie,ViroGenetics - BSL3 Laboratory of Virology; Human Genome Variation Research Group & Genomics Centre MCB; Bioinformatics Research Group,Wojciech Branicki et al
EPI_ISL_428209,"Laboratory of Molecular Biology, Diagnostyka sp. z o.o.",Laboratory of Recombinant Vaccines,Lukasz Rabalski et al
EPI_ISL_451651,"Hematology Laboratory, Section of Molecular Diagnostics, University Clinical Centre, Medical University of Gdansk",Laboratory of Recombinant Vaccines,Lukasz Rabalski et al
EPI_ISL_451652,"Hematology Laboratory, Section of Molecular Diagnostics, University Clinical Centre, Medical University of Gdansk",Laboratory of Recombinant Vaccines,Lukasz Rabalski et al
EPI_ISL_451653,"Hematology Laboratory, Section of Molecular Diagnostics, University Clinical Centre, Medical University of Gdansk",Laboratory of Recombinant Vaccines,Lukasz Rabalski et al
EPI_ISL_451654,"Hematology Laboratory, Section of Molecular Diagnostics, University Clinical Centre, Medical University of Gdansk",Laboratory of Recombinant Vaccines,Lukasz Rabalski et al
EPI_ISL_450746,"Laboratory of Molecular Biology, Diagnostyka sp. z o.o.",Laboratory of Recombinant Vaccines,Lukasz Rabalski et al
EPI_ISL_451644,"Laboratory of Molecular Biology, Diagnostyka sp. z o.o.",Laboratory of Recombinant Vaccines,Lukasz Rabalski et al
EPI_ISL_451645,"Laboratory of Molecular Biology, Diagnostyka sp. z o.o.",Laboratory of Recombinant Vaccines,Lukasz Rabalski et al
EPI_ISL_451646,"Laboratory of Molecular Biology, Diagnostyka sp. z o.o.",Laboratory of Recombinant Vaccines,Lukasz Rabalski et al
EPI_ISL_451647,"Laboratory of Molecular Biology, Diagnostyka sp. z o.o.",Laboratory of Recombinant Vaccines,Lukasz Rabalski et al
EPI_ISL_451648,"Hematology Laboratory, Section of Molecular Diagnostics, University Clinical Centre, Medical University of Gdansk",Laboratory of Recombinant Vaccines,Lukasz Rabalski et al
EPI_ISL_451649,"Hematology Laboratory, Section of Molecular Diagnostics, University Clinical Centre, Medical University of Gdansk",Laboratory of Recombinant Vaccines,Lukasz Rabalski et al
EPI_ISL_451650,"Hematology Laboratory, Section of Molecular Diagnostics, University Clinical Centre, Medical University of Gdansk",Laboratory of Recombinant Vaccines,Lukasz Rabalski et al
EPI_ISL_451655,State Sanitary Inspectorate,Laboratory of Recombinant Vaccines,Lukasz Rabalski et al
EPI_ISL_451664,State Sanitary Inspectorate,Laboratory of Recombinant Vaccines,Lukasz Rabalski et al
EPI_ISL_451656,State Sanitary Inspectorate,Laboratory of Recombinant Vaccines,Lukasz Rabalski et al
EPI_ISL_451657,State Sanitary Inspectorate,Laboratory of Recombinant Vaccines,Lukasz Rabalski et al
EPI_ISL_451658,State Sanitary Inspectorate,Laboratory of Recombinant Vaccines,Lukasz Rabalski et al
EPI_ISL_451659,State Sanitary Inspectorate,Laboratory of Recombinant Vaccines,Lukasz Rabalski et al
EPI_ISL_451660,State Sanitary Inspectorate,Laboratory of Recombinant Vaccines,Lukasz Rabalski et al
EPI_ISL_451661,State Sanitary Inspectorate,Laboratory of Recombinant Vaccines,Lukasz Rabalski et al
EPI_ISL_451662,State Sanitary Inspectorate,Laboratory of Recombinant Vaccines,Lukasz Rabalski et al
EPI_ISL_451663,State Sanitary Inspectorate,Laboratory of Recombinant Vaccines,Lukasz Rabalski et al
EPI_ISL_437625,"Laboratory of Genomics & Bioinformatics, Institute of Immunology and Experimental Therapy, Polish Academy of Sciences Oddzial Mikrobiologii Wojewodzkiej Stacji Sanitarno-Epidemiologicznej.","Laboratory of Genomics & Bioinformatics, Institute of Immunology and Experimental Therapy, Polish Academy of Sciences",Dorota Kujawa et al
EPI_ISL_413647,"Centro Hospital do Porto, E.P.E. - H. Geral de Santo Antonio",Instituto Nacional de Saude (INSA),Raquel Guiomar et al
EPI_ISL_413648,"Centro Hospitalar e Universitário de Sao Joao, Porto",Instituto Nacional de Saude (INSA),Raquel Guiomar et al
EPI_ISL_419386,"Hospital Prof. Doutor Fernando Fonseca, EPE",Instituto Gulbenkian de Ciência,João Costa et al
EPI_ISL_419387,"Hospital Prof. Doutor Fernando Fonseca, EPE",Instituto Gulbenkian de Ciência,João Costa et al
EPI_ISL_417986,"Centro Hospitalar e Universitario de Sao Joao, Porto",Instituto Nacional de Saude (INSA),Guiomar et al et al
EPI_ISL_417987,"Centro Hospitalar e Universitario de Sao Joao, Porto",Instituto Nacional de Saude (INSA),Guiomar et al et al
EPI_ISL_417988,CHULC - H Curry Cabral,Instituto Nacional de Saude (INSA),Guiomar et al et al
EPI_ISL_417989,"Centro Hospitalar e Universitario de Sao Joao, Porto",Instituto Nacional de Saude (INSA),Guiomar et al et al
EPI_ISL_417990,CHULC - H Curry Cabral,Instituto Nacional de Saude (INSA),Guiomar et al et al
EPI_ISL_417991,CHULC - H Curry Cabral,Instituto Nacional de Saude (INSA),Guiomar et al et al
EPI_ISL_417992,CHULC - H D Estefania,Instituto Nacional de Saude (INSA),Guiomar et al et al
EPI_ISL_417993,CHULC - H D Estefania,Instituto Nacional de Saude (INSA),Guiomar et al et al
EPI_ISL_417994,CHULC - H Curry Cabral,Instituto Nacional de Saude (INSA),Guiomar et al et al
EPI_ISL_417995,CHULC - H Curry Cabral,Instituto Nacional de Saude (INSA),Guiomar et al et al
EPI_ISL_417996,CHULC - H Curry Cabral,Instituto Nacional de Saude (INSA),Guiomar et al et al
EPI_ISL_417997,"Centro Hospital do Porto, E.P.E. - H. Geral de Santo Antonio",Instituto Nacional de Saude (INSA),Guiomar et al et al
EPI_ISL_417998,"Centro Hospital do Porto, E.P.E. - H. Geral de Santo Antonio",Instituto Nacional de Saude (INSA),Guiomar et al et al
EPI_ISL_417999,"Centro Hospital do Porto, E.P.E. - H. Geral de Santo Antonio",Instituto Nacional de Saude (INSA),Guiomar et al et al
EPI_ISL_418000,ARS Algarve - Laboratório Laura Ayres,Instituto Nacional de Saude (INSA),Guiomar et al et al
EPI_ISL_418001,ARS Algarve - Laboratório Laura Ayres,Instituto Nacional de Saude (INSA),Guiomar et al et al
EPI_ISL_418002,CHU Coimbra,Instituto Nacional de Saude (INSA),Guiomar et al et al
EPI_ISL_418003,H Braga,Instituto Nacional de Saude (INSA),Guiomar et al et al
EPI_ISL_418004,ARS Algarve - Laboratório Laura Ayres,Instituto Nacional de Saude (INSA),Guiomar et al et al
EPI_ISL_418005,CHU Coimbra - Pediátrico,Instituto Nacional de Saude (INSA),Guiomar et al et al
EPI_ISL_418006,CHBarreiro Montijo,Instituto Nacional de Saude (INSA),Guiomar et al et al
EPI_ISL_418007,H Braga,Instituto Nacional de Saude (INSA),Guiomar et al et al
EPI_ISL_418008,H Braga,Instituto Nacional de Saude (INSA),Guiomar et al et al
EPI_ISL_418009,HSE Ilha Terceira - Angra do Heroismo,Instituto Nacional de Saude (INSA),Guiomar et al et al
EPI_ISL_418010,CHULC - H Curry Cabral,Instituto Nacional de Saude (INSA),Guiomar et al et al
EPI_ISL_418011,CHULC - H Curry Cabral,Instituto Nacional de Saude (INSA),Guiomar et al et al
EPI_ISL_418012,CHULC - H Curry Cabral,Instituto Nacional de Saude (INSA),Guiomar et al et al
EPI_ISL_418013,CHULC - H Curry Cabral,Instituto Nacional de Saude (INSA),Guiomar et al et al
EPI_ISL_418014,CHULC - H Curry Cabral,Instituto Nacional de Saude (INSA),Guiomar et al et al
EPI_ISL_418015,CHULC - H Curry Cabral,Instituto Nacional de Saude (INSA),Guiomar et al et al
EPI_ISL_418016,CHULC - H Curry Cabral,Instituto Nacional de Saude (INSA),Guiomar et al et al
EPI_ISL_418017,CHMT,Instituto Nacional de Saude (INSA),Guiomar et al et al
EPI_ISL_418018,H Garcia de Orta,Instituto Nacional de Saude (INSA),Guiomar et al et al
EPI_ISL_418019,H Braga,Instituto Nacional de Saude (INSA),Guiomar et al et al
EPI_ISL_418020,H Braga,Instituto Nacional de Saude (INSA),Guiomar et al et al
EPI_ISL_418021,H Braga,Instituto Nacional de Saude (INSA),Guiomar et al et al
EPI_ISL_418022,H Braga,Instituto Nacional de Saude (INSA),Guiomar et al et al
EPI_ISL_418023,H Evora,Instituto Nacional de Saude (INSA),Guiomar et al et al
EPI_ISL_418024,CHUA - Faro,Instituto Nacional de Saude (INSA),Guiomar et al et al
EPI_ISL_418025,H Santarem,Instituto Nacional de Saude (INSA),Guiomar et al et al
EPI_ISL_418026,H Dr. Nelio Mendonca - Funchal,Instituto Nacional de Saude (INSA),Guiomar et al et al
EPI_ISL_418027,CHTMAD,Instituto Nacional de Saude (INSA),Guiomar et al et al
EPI_ISL_421446,H Guimaraes,Instituto Nacional de Saude (INSA),Guiomar et al et al
EPI_ISL_421447,H Guimaraes,Instituto Nacional de Saude (INSA),Guiomar et al et al
EPI_ISL_421448,H Guimaraes,Instituto Nacional de Saude (INSA),Guiomar et al et al
EPI_ISL_421449,H Dr. Nelio Mendonca - Funchal,Instituto Nacional de Saude (INSA),Guiomar et al et al
EPI_ISL_421450,Instituto Nacional de Saude (INSA),Instituto Nacional de Saude (INSA),Guiomar et al et al
EPI_ISL_421451,Instituto Nacional de Saude (INSA),Instituto Nacional de Saude (INSA),Guiomar et al et al
EPI_ISL_421452,Instituto Nacional de Saude (INSA),Instituto Nacional de Saude (INSA),Guiomar et al et al
EPI_ISL_421453,CHTMAD,Instituto Nacional de Saude (INSA),Guiomar et al et al
EPI_ISL_421454,H Beatriz Angelo,Instituto Nacional de Saude (INSA),Guiomar et al et al
EPI_ISL_421455,CH Barreiro Montijo,Instituto Nacional de Saude (INSA),Guiomar et al et al
EPI_ISL_421456,Instituto Nacional de Saude (INSA),Instituto Nacional de Saude (INSA),Guiomar et al et al
EPI_ISL_421457,H Dr Nelio Mendonca - Funchal,Instituto Nacional de Saude (INSA),Guiomar et al et al
EPI_ISL_421458,H Beatriz Angelo,Instituto Nacional de Saude (INSA),Guiomar et al et al
EPI_ISL_421459,H Dr. Nelio Mendonca - Funchal,Instituto Nacional de Saude (INSA),Guiomar et al et al
EPI_ISL_421460,H Dr. Nelio Mendonca - Funchal,Instituto Nacional de Saude (INSA),Guiomar et al et al
EPI_ISL_421461,H Dr. Nelio Mendonca - Funchal,Instituto Nacional de Saude (INSA),Guiomar et al et al
EPI_ISL_421462,H Santarem,Instituto Nacional de Saude (INSA),Guiomar et al et al
EPI_ISL_421463,HSE Ilha Terceira - Angra do Heroismo,Instituto Nacional de Saude (INSA),Guiomar et al et al
EPI_ISL_421464,CHTMAD,Instituto Nacional de Saude (INSA),Guiomar et al et al
EPI_ISL_421465,CHTMAD,Instituto Nacional de Saude (INSA),Guiomar et al et al
EPI_ISL_421466,H Evora,Instituto Nacional de Saude (INSA),Guiomar et al et al
EPI_ISL_421467,H Evora,Instituto Nacional de Saude (INSA),Guiomar et al et al
EPI_ISL_421468,H Santarem,Instituto Nacional de Saude (INSA),Guiomar et al et al
EPI_ISL_421469,H Santarem,Instituto Nacional de Saude (INSA),Guiomar et al et al
EPI_ISL_421470,H Santarem,Instituto Nacional de Saude (INSA),Guiomar et al et al
EPI_ISL_421471,H Santarem,Instituto Nacional de Saude (INSA),Guiomar et al et al
EPI_ISL_421472,Instituto Nacional de Saude (INSA),Instituto Nacional de Saude (INSA),Guiomar et al et al
EPI_ISL_421473,Instituto Nacional de Saude (INSA),Instituto Nacional de Saude (INSA),Guiomar et al et al
EPI_ISL_421474,Instituto Nacional de Saude (INSA),Instituto Nacional de Saude (INSA),Guiomar et al et al
EPI_ISL_421475,Instituto Nacional de Saude (INSA),Instituto Nacional de Saude (INSA),Guiomar et al et al
EPI_ISL_421476,Instituto Nacional de Saude (INSA),Instituto Nacional de Saude (INSA),Guiomar et al et al
EPI_ISL_421477,Instituto Nacional de Saude (INSA),Instituto Nacional de Saude (INSA),Guiomar et al et al
EPI_ISL_421478,Instituto Nacional de Saude (INSA),Instituto Nacional de Saude (INSA),Guiomar et al et al
EPI_ISL_421479,CH Barreiro Montijo,Instituto Nacional de Saude (INSA),Guiomar et al et al
EPI_ISL_421480,CH Barreiro Montijo,Instituto Nacional de Saude (INSA),Guiomar et al et al
EPI_ISL_421481,H Beatriz Angelo,Instituto Nacional de Saude (INSA),Guiomar et al et al
EPI_ISL_421482,CH VN Gaia - Espinho,Instituto Nacional de Saude (INSA),Guiomar et al et al
EPI_ISL_421483,CH VN Gaia - Espinho,Instituto Nacional de Saude (INSA),Guiomar et al et al
EPI_ISL_421484,CH VN Gaia - Espinho,Instituto Nacional de Saude (INSA),Guiomar et al et al
EPI_ISL_421485,CH Barreiro Montijo,Instituto Nacional de Saude (INSA),Guiomar et al et al
EPI_ISL_421486,CH Barreiro Montijo,Instituto Nacional de Saude (INSA),Guiomar et al et al
EPI_ISL_421487,H Beatriz Angelo,Instituto Nacional de Saude (INSA),Guiomar et al et al
EPI_ISL_421488,H Santarem,Instituto Nacional de Saude (INSA),Guiomar et al et al
EPI_ISL_421489,HSE Ilha Terceira - Angra do Heroismo,Instituto Nacional de Saude (INSA),Guiomar et al et al
EPI_ISL_421490,H Santarem,Instituto Nacional de Saude (INSA),Guiomar et al et al
EPI_ISL_421491,H Beatriz Angelo,Instituto Nacional de Saude (INSA),Guiomar et al et al
EPI_ISL_421492,H Santarem,Instituto Nacional de Saude (INSA),Guiomar et al et al
EPI_ISL_421493,HSE Ilha Terceira - Angra do Heroismo,Instituto Nacional de Saude (INSA),Guiomar et al et al
EPI_ISL_421494,HSE Ilha Terceira - Angra do Heroismo,Instituto Nacional de Saude (INSA),Guiomar et al et al
EPI_ISL_421495,H Santarem,Instituto Nacional de Saude (INSA),Guiomar et al et al
EPI_ISL_421496,Instituto Nacional de Saude (INSA),Instituto Nacional de Saude (INSA),Guiomar et al et al
EPI_ISL_421497,Instituto Nacional de Saude (INSA),Instituto Nacional de Saude (INSA),Guiomar et al et al
EPI_ISL_421498,Instituto Nacional de Saude (INSA),Instituto Nacional de Saude (INSA),Guiomar et al et al
EPI_ISL_421499,Instituto Nacional de Saude (INSA),Instituto Nacional de Saude (INSA),Guiomar et al et al
EPI_ISL_453813,unknown,Instituto Nacional de Saude (INSA),Borges et al et al
EPI_ISL_453814,unknown,Instituto Nacional de Saude (INSA),Borges et al et al
EPI_ISL_453815,unknown,Instituto Nacional de Saude (INSA),Borges et al et al
EPI_ISL_453816,unknown,Instituto Nacional de Saude (INSA),Borges et al et al
EPI_ISL_453817,unknown,Instituto Nacional de Saude (INSA),Borges et al et al
EPI_ISL_453818,unknown,Instituto Nacional de Saude (INSA),Borges et al et al
EPI_ISL_453819,unknown,Instituto Nacional de Saude (INSA),Borges et al et al
EPI_ISL_453820,unknown,Instituto Nacional de Saude (INSA),Borges et al et al
EPI_ISL_453821,unknown,Instituto Nacional de Saude (INSA),Borges et al et al
EPI_ISL_453822,unknown,Instituto Nacional de Saude (INSA),Borges et al et al
EPI_ISL_453823,unknown,Instituto Nacional de Saude (INSA),Borges et al et al
EPI_ISL_453824,unknown,Instituto Nacional de Saude (INSA),Borges et al et al
EPI_ISL_453825,unknown,Instituto Nacional de Saude (INSA),Borges et al et al
EPI_ISL_453826,unknown,Instituto Nacional de Saude (INSA),Borges et al et al
EPI_ISL_453827,unknown,Instituto Nacional de Saude (INSA),Borges et al et al
EPI_ISL_453828,unknown,Instituto Nacional de Saude (INSA),Borges et al et al
EPI_ISL_453829,unknown,Instituto Nacional de Saude (INSA),Borges et al et al
EPI_ISL_453830,unknown,Instituto Nacional de Saude (INSA),Borges et al et al
EPI_ISL_453831,unknown,Instituto Nacional de Saude (INSA),Borges et al et al
EPI_ISL_453832,unknown,Instituto Nacional de Saude (INSA),Borges et al et al
EPI_ISL_453833,unknown,Instituto Nacional de Saude (INSA),Borges et al et al
EPI_ISL_453834,unknown,Instituto Nacional de Saude (INSA),Borges et al et al
EPI_ISL_453835,unknown,Instituto Nacional de Saude (INSA),Borges et al et al
EPI_ISL_453836,unknown,Instituto Nacional de Saude (INSA),Borges et al et al
EPI_ISL_453839,unknown,Instituto Nacional de Saude (INSA),Borges et al et al
EPI_ISL_453840,unknown,Instituto Nacional de Saude (INSA),Borges et al et al
EPI_ISL_453841,unknown,Instituto Nacional de Saude (INSA),Borges et al et al
EPI_ISL_453842,unknown,Instituto Nacional de Saude (INSA),Borges et al et al
EPI_ISL_453843,unknown,Instituto Nacional de Saude (INSA),Borges et al et al
EPI_ISL_453844,unknown,Instituto Nacional de Saude (INSA),Borges et al et al
EPI_ISL_453845,unknown,Instituto Nacional de Saude (INSA),Borges et al et al
EPI_ISL_453846,unknown,Instituto Nacional de Saude (INSA),Borges et al et al
EPI_ISL_453847,unknown,Instituto Nacional de Saude (INSA),Borges et al et al
EPI_ISL_453848,unknown,Instituto Nacional de Saude (INSA),Borges et al et al
EPI_ISL_453849,unknown,Instituto Nacional de Saude (INSA),Borges et al et al
EPI_ISL_453850,unknown,Instituto Nacional de Saude (INSA),Borges et al et al
EPI_ISL_453851,unknown,Instituto Nacional de Saude (INSA),Borges et al et al
EPI_ISL_453852,unknown,Instituto Nacional de Saude (INSA),Borges et al et al
EPI_ISL_453853,unknown,Instituto Nacional de Saude (INSA),Borges et al et al
EPI_ISL_453854,unknown,Instituto Nacional de Saude (INSA),Borges et al et al
EPI_ISL_453855,unknown,Instituto Nacional de Saude (INSA),Borges et al et al
EPI_ISL_453856,unknown,Instituto Nacional de Saude (INSA),Borges et al et al
EPI_ISL_453859,unknown,Instituto Nacional de Saude (INSA),Borges et al et al
EPI_ISL_453860,unknown,Instituto Nacional de Saude (INSA),Borges et al et al
EPI_ISL_453861,unknown,Instituto Nacional de Saude (INSA),Borges et al et al
EPI_ISL_453862,unknown,Instituto Nacional de Saude (INSA),Borges et al et al
EPI_ISL_453863,unknown,Instituto Nacional de Saude (INSA),Borges et al et al
EPI_ISL_453864,unknown,Instituto Nacional de Saude (INSA),Borges et al et al
EPI_ISL_453865,unknown,Instituto Nacional de Saude (INSA),Borges et al et al
EPI_ISL_453866,unknown,Instituto Nacional de Saude (INSA),Borges et al et al
EPI_ISL_453867,unknown,Instituto Nacional de Saude (INSA),Borges et al et al
EPI_ISL_453868,unknown,Instituto Nacional de Saude (INSA),Borges et al et al
EPI_ISL_453869,unknown,Instituto Nacional de Saude (INSA),Borges et al et al
EPI_ISL_453870,unknown,Instituto Nacional de Saude (INSA),Borges et al et al
EPI_ISL_453872,unknown,Instituto Nacional de Saude (INSA),Borges et al et al
EPI_ISL_453873,unknown,Instituto Nacional de Saude (INSA),Borges et al et al
EPI_ISL_453874,unknown,Instituto Nacional de Saude (INSA),Borges et al et al
EPI_ISL_453875,unknown,Instituto Nacional de Saude (INSA),Borges et al et al
EPI_ISL_453876,unknown,Instituto Nacional de Saude (INSA),Borges et al et al
EPI_ISL_453877,unknown,Instituto Nacional de Saude (INSA),Borges et al et al
EPI_ISL_453878,unknown,Instituto Nacional de Saude (INSA),Borges et al et al
EPI_ISL_453879,unknown,Instituto Nacional de Saude (INSA),Borges et al et al
EPI_ISL_453881,unknown,Instituto Nacional de Saude (INSA),Borges et al et al
EPI_ISL_453884,unknown,Instituto Nacional de Saude (INSA),Borges et al et al
EPI_ISL_453885,unknown,Instituto Nacional de Saude (INSA),Borges et al et al
EPI_ISL_453887,unknown,Instituto Nacional de Saude (INSA),Borges et al et al
EPI_ISL_453888,unknown,Instituto Nacional de Saude (INSA),Borges et al et al
EPI_ISL_453889,unknown,Instituto Nacional de Saude (INSA),Borges et al et al
EPI_ISL_453890,unknown,Instituto Nacional de Saude (INSA),Borges et al et al
EPI_ISL_453891,unknown,Instituto Nacional de Saude (INSA),Borges et al et al
EPI_ISL_453892,unknown,Instituto Nacional de Saude (INSA),Borges et al et al
EPI_ISL_453893,unknown,Instituto Nacional de Saude (INSA),Borges et al et al
EPI_ISL_453894,unknown,Instituto Nacional de Saude (INSA),Borges et al et al
EPI_ISL_453895,unknown,Instituto Nacional de Saude (INSA),Borges et al et al
EPI_ISL_453896,unknown,Instituto Nacional de Saude (INSA),Borges et al et al
EPI_ISL_453897,unknown,Instituto Nacional de Saude (INSA),Borges et al et al
EPI_ISL_453898,unknown,Instituto Nacional de Saude (INSA),Borges et al et al
EPI_ISL_453899,unknown,Instituto Nacional de Saude (INSA),Borges et al et al
EPI_ISL_453901,unknown,Instituto Nacional de Saude (INSA),Borges et al et al
EPI_ISL_453905,unknown,Instituto Nacional de Saude (INSA),Borges et al et al
EPI_ISL_453906,unknown,Instituto Nacional de Saude (INSA),Borges et al et al
EPI_ISL_453909,unknown,Instituto Nacional de Saude (INSA),Borges et al et al
EPI_ISL_453910,unknown,Instituto Nacional de Saude (INSA),Borges et al et al
EPI_ISL_453911,unknown,Instituto Nacional de Saude (INSA),Borges et al et al
EPI_ISL_453912,unknown,Instituto Nacional de Saude (INSA),Borges et al et al
EPI_ISL_453913,unknown,Instituto Nacional de Saude (INSA),Borges et al et al
EPI_ISL_453914,unknown,Instituto Nacional de Saude (INSA),Borges et al et al
EPI_ISL_453915,unknown,Instituto Nacional de Saude (INSA),Borges et al et al
EPI_ISL_453916,unknown,Instituto Nacional de Saude (INSA),Borges et al et al
EPI_ISL_455625,unknown,Instituto Nacional de Saude (INSA),Borges et al et al
EPI_ISL_455626,unknown,Instituto Nacional de Saude (INSA),Borges et al et al
EPI_ISL_453917,unknown,Instituto Nacional de Saude (INSA),Borges et al et al
EPI_ISL_453919,unknown,Instituto Nacional de Saude (INSA),Borges et al et al
EPI_ISL_453920,unknown,Instituto Nacional de Saude (INSA),Borges et al et al
EPI_ISL_453921,unknown,Instituto Nacional de Saude (INSA),Borges et al et al
EPI_ISL_453922,unknown,Instituto Nacional de Saude (INSA),Borges et al et al
EPI_ISL_453923,unknown,Instituto Nacional de Saude (INSA),Borges et al et al
EPI_ISL_453924,unknown,Instituto Nacional de Saude (INSA),Borges et al et al
EPI_ISL_453925,unknown,Instituto Nacional de Saude (INSA),Borges et al et al
EPI_ISL_453926,unknown,Instituto Nacional de Saude (INSA),Borges et al et al
EPI_ISL_453927,unknown,Instituto Nacional de Saude (INSA),Borges et al et al
EPI_ISL_453929,unknown,Instituto Nacional de Saude (INSA),Borges et al et al
EPI_ISL_453931,unknown,Instituto Nacional de Saude (INSA),Borges et al et al
EPI_ISL_453932,unknown,Instituto Nacional de Saude (INSA),Borges et al et al
EPI_ISL_453933,unknown,Instituto Nacional de Saude (INSA),Borges et al et al
EPI_ISL_453934,unknown,Instituto Nacional de Saude (INSA),Borges et al et al
EPI_ISL_453935,unknown,Instituto Nacional de Saude (INSA),Borges et al et al
EPI_ISL_453936,unknown,Instituto Nacional de Saude (INSA),Borges et al et al
EPI_ISL_453937,unknown,Instituto Nacional de Saude (INSA),Borges et al et al
EPI_ISL_453939,unknown,Instituto Nacional de Saude (INSA),Borges et al et al
EPI_ISL_453940,unknown,Instituto Nacional de Saude (INSA),Borges et al et al
EPI_ISL_453942,unknown,Instituto Nacional de Saude (INSA),Borges et al et al
EPI_ISL_453943,unknown,Instituto Nacional de Saude (INSA),Borges et al et al
EPI_ISL_453944,unknown,Instituto Nacional de Saude (INSA),Borges et al et al
EPI_ISL_453946,unknown,Instituto Nacional de Saude (INSA),Borges et al et al
EPI_ISL_453947,unknown,Instituto Nacional de Saude (INSA),Borges et al et al
EPI_ISL_453948,unknown,Instituto Nacional de Saude (INSA),Borges et al et al
EPI_ISL_453949,unknown,Instituto Nacional de Saude (INSA),Borges et al et al
EPI_ISL_453951,unknown,Instituto Nacional de Saude (INSA),Borges et al et al
EPI_ISL_453953,unknown,Instituto Nacional de Saude (INSA),Borges et al et al
EPI_ISL_453954,unknown,Instituto Nacional de Saude (INSA),Borges et al et al
EPI_ISL_453958,unknown,Instituto Nacional de Saude (INSA),Borges et al et al
EPI_ISL_453959,unknown,Instituto Nacional de Saude (INSA),Borges et al et al
EPI_ISL_453961,unknown,Instituto Nacional de Saude (INSA),Borges et al et al
EPI_ISL_453962,unknown,Instituto Nacional de Saude (INSA),Borges et al et al
EPI_ISL_453963,unknown,Instituto Nacional de Saude (INSA),Borges et al et al
EPI_ISL_453964,unknown,Instituto Nacional de Saude (INSA),Borges et al et al
EPI_ISL_453965,unknown,Instituto Nacional de Saude (INSA),Borges et al et al
EPI_ISL_453966,unknown,Instituto Nacional de Saude (INSA),Borges et al et al
EPI_ISL_453967,unknown,Instituto Nacional de Saude (INSA),Borges et al et al
EPI_ISL_453968,unknown,Instituto Nacional de Saude (INSA),Borges et al et al
EPI_ISL_453969,unknown,Instituto Nacional de Saude (INSA),Borges et al et al
EPI_ISL_453970,unknown,Instituto Nacional de Saude (INSA),Borges et al et al
EPI_ISL_453971,unknown,Instituto Nacional de Saude (INSA),Borges et al et al
EPI_ISL_453972,unknown,Instituto Nacional de Saude (INSA),Borges et al et al
EPI_ISL_453973,unknown,Instituto Nacional de Saude (INSA),Borges et al et al
EPI_ISL_453974,unknown,Instituto Nacional de Saude (INSA),Borges et al et al
EPI_ISL_453975,unknown,Instituto Nacional de Saude (INSA),Borges et al et al
EPI_ISL_453976,unknown,Instituto Nacional de Saude (INSA),Borges et al et al
EPI_ISL_453977,unknown,Instituto Nacional de Saude (INSA),Borges et al et al
EPI_ISL_453979,unknown,Instituto Nacional de Saude (INSA),Borges et al et al
EPI_ISL_453980,unknown,Instituto Nacional de Saude (INSA),Borges et al et al
EPI_ISL_453981,unknown,Instituto Nacional de Saude (INSA),Borges et al et al
EPI_ISL_453982,unknown,Instituto Nacional de Saude (INSA),Borges et al et al
EPI_ISL_453983,unknown,Instituto Nacional de Saude (INSA),Borges et al et al
EPI_ISL_453984,unknown,Instituto Nacional de Saude (INSA),Borges et al et al
EPI_ISL_453985,unknown,Instituto Nacional de Saude (INSA),Borges et al et al
EPI_ISL_453986,unknown,Instituto Nacional de Saude (INSA),Borges et al et al
EPI_ISL_453987,unknown,Instituto Nacional de Saude (INSA),Borges et al et al
EPI_ISL_453988,unknown,Instituto Nacional de Saude (INSA),Borges et al et al
EPI_ISL_453989,unknown,Instituto Nacional de Saude (INSA),Borges et al et al
EPI_ISL_453990,unknown,Instituto Nacional de Saude (INSA),Borges et al et al
EPI_ISL_453992,unknown,Instituto Nacional de Saude (INSA),Borges et al et al
EPI_ISL_453993,unknown,Instituto Nacional de Saude (INSA),Borges et al et al
EPI_ISL_453994,unknown,Instituto Nacional de Saude (INSA),Borges et al et al
EPI_ISL_453995,unknown,Instituto Nacional de Saude (INSA),Borges et al et al
EPI_ISL_453996,unknown,Instituto Nacional de Saude (INSA),Borges et al et al
EPI_ISL_453997,unknown,Instituto Nacional de Saude (INSA),Borges et al et al
EPI_ISL_453998,unknown,Instituto Nacional de Saude (INSA),Borges et al et al
EPI_ISL_453999,unknown,Instituto Nacional de Saude (INSA),Borges et al et al
EPI_ISL_454000,unknown,Instituto Nacional de Saude (INSA),Borges et al et al
EPI_ISL_454001,unknown,Instituto Nacional de Saude (INSA),Borges et al et al
EPI_ISL_454002,unknown,Instituto Nacional de Saude (INSA),Borges et al et al
EPI_ISL_454003,unknown,Instituto Nacional de Saude (INSA),Borges et al et al
EPI_ISL_454004,unknown,Instituto Nacional de Saude (INSA),Borges et al et al
EPI_ISL_454005,unknown,Instituto Nacional de Saude (INSA),Borges et al et al
EPI_ISL_454006,unknown,Instituto Nacional de Saude (INSA),Borges et al et al
EPI_ISL_454007,unknown,Instituto Nacional de Saude (INSA),Borges et al et al
EPI_ISL_454008,unknown,Instituto Nacional de Saude (INSA),Borges et al et al
EPI_ISL_454009,unknown,Instituto Nacional de Saude (INSA),Borges et al et al
EPI_ISL_454010,unknown,Instituto Nacional de Saude (INSA),Borges et al et al
EPI_ISL_454011,unknown,Instituto Nacional de Saude (INSA),Borges et al et al
EPI_ISL_454012,unknown,Instituto Nacional de Saude (INSA),Borges et al et al
EPI_ISL_454013,unknown,Instituto Nacional de Saude (INSA),Borges et al et al
EPI_ISL_454014,unknown,Instituto Nacional de Saude (INSA),Borges et al et al
EPI_ISL_454015,unknown,Instituto Nacional de Saude (INSA),Borges et al et al
EPI_ISL_454017,unknown,Instituto Nacional de Saude (INSA),Borges et al et al
EPI_ISL_454018,unknown,Instituto Nacional de Saude (INSA),Borges et al et al
EPI_ISL_454019,unknown,Instituto Nacional de Saude (INSA),Borges et al et al
EPI_ISL_454020,unknown,Instituto Nacional de Saude (INSA),Borges et al et al
EPI_ISL_454021,unknown,Instituto Nacional de Saude (INSA),Borges et al et al
EPI_ISL_454022,unknown,Instituto Nacional de Saude (INSA),Borges et al et al
EPI_ISL_454023,unknown,Instituto Nacional de Saude (INSA),Borges et al et al
EPI_ISL_454024,unknown,Instituto Nacional de Saude (INSA),Borges et al et al
EPI_ISL_454025,unknown,Instituto Nacional de Saude (INSA),Borges et al et al
EPI_ISL_454026,unknown,Instituto Nacional de Saude (INSA),Borges et al et al
EPI_ISL_454028,unknown,Instituto Nacional de Saude (INSA),Borges et al et al
EPI_ISL_454029,unknown,Instituto Nacional de Saude (INSA),Borges et al et al
EPI_ISL_454030,unknown,Instituto Nacional de Saude (INSA),Borges et al et al
EPI_ISL_454031,unknown,Instituto Nacional de Saude (INSA),Borges et al et al
EPI_ISL_454032,unknown,Instituto Nacional de Saude (INSA),Borges et al et al
EPI_ISL_454033,unknown,Instituto Nacional de Saude (INSA),Borges et al et al
EPI_ISL_454034,unknown,Instituto Nacional de Saude (INSA),Borges et al et al
EPI_ISL_454035,unknown,Instituto Nacional de Saude (INSA),Borges et al et al
EPI_ISL_454036,unknown,Instituto Nacional de Saude (INSA),Borges et al et al
EPI_ISL_454037,unknown,Instituto Nacional de Saude (INSA),Borges et al et al
EPI_ISL_454038,unknown,Instituto Nacional de Saude (INSA),Borges et al et al
EPI_ISL_454039,unknown,Instituto Nacional de Saude (INSA),Borges et al et al
EPI_ISL_454040,unknown,Instituto Nacional de Saude (INSA),Borges et al et al
EPI_ISL_454041,unknown,Instituto Nacional de Saude (INSA),Borges et al et al
EPI_ISL_454042,unknown,Instituto Nacional de Saude (INSA),Borges et al et al
EPI_ISL_454043,unknown,Instituto Nacional de Saude (INSA),Borges et al et al
EPI_ISL_454044,unknown,Instituto Nacional de Saude (INSA),Borges et al et al
EPI_ISL_454045,unknown,Instituto Nacional de Saude (INSA),Borges et al et al
EPI_ISL_454046,unknown,Instituto Nacional de Saude (INSA),Borges et al et al
EPI_ISL_454047,unknown,Instituto Nacional de Saude (INSA),Borges et al et al
EPI_ISL_454048,unknown,Instituto Nacional de Saude (INSA),Borges et al et al
EPI_ISL_454049,unknown,Instituto Nacional de Saude (INSA),Borges et al et al
EPI_ISL_454050,unknown,Instituto Nacional de Saude (INSA),Borges et al et al
EPI_ISL_454051,unknown,Instituto Nacional de Saude (INSA),Borges et al et al
EPI_ISL_454052,unknown,Instituto Nacional de Saude (INSA),Borges et al et al
EPI_ISL_454053,unknown,Instituto Nacional de Saude (INSA),Borges et al et al
EPI_ISL_454054,unknown,Instituto Nacional de Saude (INSA),Borges et al et al
EPI_ISL_454055,unknown,Instituto Nacional de Saude (INSA),Borges et al et al
EPI_ISL_454056,unknown,Instituto Nacional de Saude (INSA),Borges et al et al
EPI_ISL_454057,unknown,Instituto Nacional de Saude (INSA),Borges et al et al
EPI_ISL_454058,unknown,Instituto Nacional de Saude (INSA),Borges et al et al
EPI_ISL_454059,unknown,Instituto Nacional de Saude (INSA),Borges et al et al
EPI_ISL_454060,unknown,Instituto Nacional de Saude (INSA),Borges et al et al
EPI_ISL_454061,unknown,Instituto Nacional de Saude (INSA),Borges et al et al
EPI_ISL_454062,unknown,Instituto Nacional de Saude (INSA),Borges et al et al
EPI_ISL_454063,unknown,Instituto Nacional de Saude (INSA),Borges et al et al
EPI_ISL_454064,unknown,Instituto Nacional de Saude (INSA),Borges et al et al
EPI_ISL_454065,unknown,Instituto Nacional de Saude (INSA),Borges et al et al
EPI_ISL_454066,unknown,Instituto Nacional de Saude (INSA),Borges et al et al
EPI_ISL_454067,unknown,Instituto Nacional de Saude (INSA),Borges et al et al
EPI_ISL_454068,unknown,Instituto Nacional de Saude (INSA),Borges et al et al
EPI_ISL_454069,unknown,Instituto Nacional de Saude (INSA),Borges et al et al
EPI_ISL_454070,unknown,Instituto Nacional de Saude (INSA),Borges et al et al
EPI_ISL_454071,unknown,Instituto Nacional de Saude (INSA),Borges et al et al
EPI_ISL_454072,unknown,Instituto Nacional de Saude (INSA),Borges et al et al
EPI_ISL_454073,unknown,Instituto Nacional de Saude (INSA),Borges et al et al
EPI_ISL_454074,unknown,Instituto Nacional de Saude (INSA),Borges et al et al
EPI_ISL_454075,unknown,Instituto Nacional de Saude (INSA),Borges et al et al
EPI_ISL_454076,unknown,Instituto Nacional de Saude (INSA),Borges et al et al
EPI_ISL_454077,unknown,Instituto Nacional de Saude (INSA),Borges et al et al
EPI_ISL_454078,unknown,Instituto Nacional de Saude (INSA),Borges et al et al
EPI_ISL_454079,unknown,Instituto Nacional de Saude (INSA),Borges et al et al
EPI_ISL_454080,unknown,Instituto Nacional de Saude (INSA),Borges et al et al
EPI_ISL_454081,unknown,Instituto Nacional de Saude (INSA),Borges et al et al
EPI_ISL_454082,unknown,Instituto Nacional de Saude (INSA),Borges et al et al
EPI_ISL_454083,unknown,Instituto Nacional de Saude (INSA),Borges et al et al
EPI_ISL_454085,unknown,Instituto Nacional de Saude (INSA),Borges et al et al
EPI_ISL_454086,unknown,Instituto Nacional de Saude (INSA),Borges et al et al
EPI_ISL_454087,unknown,Instituto Nacional de Saude (INSA),Borges et al et al
EPI_ISL_454088,unknown,Instituto Nacional de Saude (INSA),Borges et al et al
EPI_ISL_454089,unknown,Instituto Nacional de Saude (INSA),Borges et al et al
EPI_ISL_454090,unknown,Instituto Nacional de Saude (INSA),Borges et al et al
EPI_ISL_454091,unknown,Instituto Nacional de Saude (INSA),Borges et al et al
EPI_ISL_454092,unknown,Instituto Nacional de Saude (INSA),Borges et al et al
EPI_ISL_454093,unknown,Instituto Nacional de Saude (INSA),Borges et al et al
EPI_ISL_454094,unknown,Instituto Nacional de Saude (INSA),Borges et al et al
EPI_ISL_454095,unknown,Instituto Nacional de Saude (INSA),Borges et al et al
EPI_ISL_454096,unknown,Instituto Nacional de Saude (INSA),Borges et al et al
EPI_ISL_454097,unknown,Instituto Nacional de Saude (INSA),Borges et al et al
EPI_ISL_454098,unknown,Instituto Nacional de Saude (INSA),Borges et al et al
EPI_ISL_454099,unknown,Instituto Nacional de Saude (INSA),Borges et al et al
EPI_ISL_454100,unknown,Instituto Nacional de Saude (INSA),Borges et al et al
EPI_ISL_454101,unknown,Instituto Nacional de Saude (INSA),Borges et al et al
EPI_ISL_454102,unknown,Instituto Nacional de Saude (INSA),Borges et al et al
EPI_ISL_454103,unknown,Instituto Nacional de Saude (INSA),Borges et al et al
EPI_ISL_454104,unknown,Instituto Nacional de Saude (INSA),Borges et al et al
EPI_ISL_454105,unknown,Instituto Nacional de Saude (INSA),Borges et al et al
EPI_ISL_454106,unknown,Instituto Nacional de Saude (INSA),Borges et al et al
EPI_ISL_454107,unknown,Instituto Nacional de Saude (INSA),Borges et al et al
EPI_ISL_454109,unknown,Instituto Nacional de Saude (INSA),Borges et al et al
EPI_ISL_454111,unknown,Instituto Nacional de Saude (INSA),Borges et al et al
EPI_ISL_454112,unknown,Instituto Nacional de Saude (INSA),Borges et al et al
EPI_ISL_454113,unknown,Instituto Nacional de Saude (INSA),Borges et al et al
EPI_ISL_454114,unknown,Instituto Nacional de Saude (INSA),Borges et al et al
EPI_ISL_454115,unknown,Instituto Nacional de Saude (INSA),Borges et al et al
EPI_ISL_454116,unknown,Instituto Nacional de Saude (INSA),Borges et al et al
EPI_ISL_454117,unknown,Instituto Nacional de Saude (INSA),Borges et al et al
EPI_ISL_454118,unknown,Instituto Nacional de Saude (INSA),Borges et al et al
EPI_ISL_454119,unknown,Instituto Nacional de Saude (INSA),Borges et al et al
EPI_ISL_454120,unknown,Instituto Nacional de Saude (INSA),Borges et al et al
EPI_ISL_454121,unknown,Instituto Nacional de Saude (INSA),Borges et al et al
EPI_ISL_454122,unknown,Instituto Nacional de Saude (INSA),Borges et al et al
EPI_ISL_454123,unknown,Instituto Nacional de Saude (INSA),Borges et al et al
EPI_ISL_454126,unknown,Instituto Nacional de Saude (INSA),Borges et al et al
EPI_ISL_454127,unknown,Instituto Nacional de Saude (INSA),Borges et al et al
EPI_ISL_454128,unknown,Instituto Nacional de Saude (INSA),Borges et al et al
EPI_ISL_454129,unknown,Instituto Nacional de Saude (INSA),Borges et al et al
EPI_ISL_454130,unknown,Instituto Nacional de Saude (INSA),Borges et al et al
EPI_ISL_454131,unknown,Instituto Nacional de Saude (INSA),Borges et al et al
EPI_ISL_454132,unknown,Instituto Nacional de Saude (INSA),Borges et al et al
EPI_ISL_454133,unknown,Instituto Nacional de Saude (INSA),Borges et al et al
EPI_ISL_454134,unknown,Instituto Nacional de Saude (INSA),Borges et al et al
EPI_ISL_454135,unknown,Instituto Nacional de Saude (INSA),Borges et al et al
EPI_ISL_454136,unknown,Instituto Nacional de Saude (INSA),Borges et al et al
EPI_ISL_454137,unknown,Instituto Nacional de Saude (INSA),Borges et al et al
EPI_ISL_454139,unknown,Instituto Nacional de Saude (INSA),Borges et al et al
EPI_ISL_454141,unknown,Instituto Nacional de Saude (INSA),Borges et al et al
EPI_ISL_454142,unknown,Instituto Nacional de Saude (INSA),Borges et al et al
EPI_ISL_454143,unknown,Instituto Nacional de Saude (INSA),Borges et al et al
EPI_ISL_454144,unknown,Instituto Nacional de Saude (INSA),Borges et al et al
EPI_ISL_454145,unknown,Instituto Nacional de Saude (INSA),Borges et al et al
EPI_ISL_454146,unknown,Instituto Nacional de Saude (INSA),Borges et al et al
EPI_ISL_454147,unknown,Instituto Nacional de Saude (INSA),Borges et al et al
EPI_ISL_454148,unknown,Instituto Nacional de Saude (INSA),Borges et al et al
EPI_ISL_454149,unknown,Instituto Nacional de Saude (INSA),Borges et al et al
EPI_ISL_454150,unknown,Instituto Nacional de Saude (INSA),Borges et al et al
EPI_ISL_454153,unknown,Instituto Nacional de Saude (INSA),Borges et al et al
EPI_ISL_454154,unknown,Instituto Nacional de Saude (INSA),Borges et al et al
EPI_ISL_454155,unknown,Instituto Nacional de Saude (INSA),Borges et al et al
EPI_ISL_454158,unknown,Instituto Nacional de Saude (INSA),Borges et al et al
EPI_ISL_454159,unknown,Instituto Nacional de Saude (INSA),Borges et al et al
EPI_ISL_454162,unknown,Instituto Nacional de Saude (INSA),Borges et al et al
EPI_ISL_454163,unknown,Instituto Nacional de Saude (INSA),Borges et al et al
EPI_ISL_454164,unknown,Instituto Nacional de Saude (INSA),Borges et al et al
EPI_ISL_454167,unknown,Instituto Nacional de Saude (INSA),Borges et al et al
EPI_ISL_454168,unknown,Instituto Nacional de Saude (INSA),Borges et al et al
EPI_ISL_454169,unknown,Instituto Nacional de Saude (INSA),Borges et al et al
EPI_ISL_454170,unknown,Instituto Nacional de Saude (INSA),Borges et al et al
EPI_ISL_454171,unknown,Instituto Nacional de Saude (INSA),Borges et al et al
EPI_ISL_454172,unknown,Instituto Nacional de Saude (INSA),Borges et al et al
EPI_ISL_454173,unknown,Instituto Nacional de Saude (INSA),Borges et al et al
EPI_ISL_454174,unknown,Instituto Nacional de Saude (INSA),Borges et al et al
EPI_ISL_454175,unknown,Instituto Nacional de Saude (INSA),Borges et al et al
EPI_ISL_454178,unknown,Instituto Nacional de Saude (INSA),Borges et al et al
EPI_ISL_454181,unknown,Instituto Nacional de Saude (INSA),Borges et al et al
EPI_ISL_454182,unknown,Instituto Nacional de Saude (INSA),Borges et al et al
EPI_ISL_454183,unknown,Instituto Nacional de Saude (INSA),Borges et al et al
EPI_ISL_454184,unknown,Instituto Nacional de Saude (INSA),Borges et al et al
EPI_ISL_454185,unknown,Instituto Nacional de Saude (INSA),Borges et al et al
EPI_ISL_454186,unknown,Instituto Nacional de Saude (INSA),Borges et al et al
EPI_ISL_454187,unknown,Instituto Nacional de Saude (INSA),Borges et al et al
EPI_ISL_454188,unknown,Instituto Nacional de Saude (INSA),Borges et al et al
EPI_ISL_454189,unknown,Instituto Nacional de Saude (INSA),Borges et al et al
EPI_ISL_454190,unknown,Instituto Nacional de Saude (INSA),Borges et al et al
EPI_ISL_454191,unknown,Instituto Nacional de Saude (INSA),Borges et al et al
EPI_ISL_454192,unknown,Instituto Nacional de Saude (INSA),Borges et al et al
EPI_ISL_454193,unknown,Instituto Nacional de Saude (INSA),Borges et al et al
EPI_ISL_454194,unknown,Instituto Nacional de Saude (INSA),Borges et al et al
EPI_ISL_454195,unknown,Instituto Nacional de Saude (INSA),Borges et al et al
EPI_ISL_454196,unknown,Instituto Nacional de Saude (INSA),Borges et al et al
EPI_ISL_454197,unknown,Instituto Nacional de Saude (INSA),Borges et al et al
EPI_ISL_454198,unknown,Instituto Nacional de Saude (INSA),Borges et al et al
EPI_ISL_454199,unknown,Instituto Nacional de Saude (INSA),Borges et al et al
EPI_ISL_454200,unknown,Instituto Nacional de Saude (INSA),Borges et al et al
EPI_ISL_454201,unknown,Instituto Nacional de Saude (INSA),Borges et al et al
EPI_ISL_454202,unknown,Instituto Nacional de Saude (INSA),Borges et al et al
EPI_ISL_454203,unknown,Instituto Nacional de Saude (INSA),Borges et al et al
EPI_ISL_454204,unknown,Instituto Nacional de Saude (INSA),Borges et al et al
EPI_ISL_454205,unknown,Instituto Nacional de Saude (INSA),Borges et al et al
EPI_ISL_454206,unknown,Instituto Nacional de Saude (INSA),Borges et al et al
EPI_ISL_454207,unknown,Instituto Nacional de Saude (INSA),Borges et al et al
EPI_ISL_454208,unknown,Instituto Nacional de Saude (INSA),Borges et al et al
EPI_ISL_454209,unknown,Instituto Nacional de Saude (INSA),Borges et al et al
EPI_ISL_454210,unknown,Instituto Nacional de Saude (INSA),Borges et al et al
EPI_ISL_454211,unknown,Instituto Nacional de Saude (INSA),Borges et al et al
EPI_ISL_454213,unknown,Instituto Nacional de Saude (INSA),Borges et al et al
EPI_ISL_454214,unknown,Instituto Nacional de Saude (INSA),Borges et al et al
EPI_ISL_454215,unknown,Instituto Nacional de Saude (INSA),Borges et al et al
EPI_ISL_454216,unknown,Instituto Nacional de Saude (INSA),Borges et al et al
EPI_ISL_454217,unknown,Instituto Nacional de Saude (INSA),Borges et al et al
EPI_ISL_454218,unknown,Instituto Nacional de Saude (INSA),Borges et al et al
EPI_ISL_454219,unknown,Instituto Nacional de Saude (INSA),Borges et al et al
EPI_ISL_454220,unknown,Instituto Nacional de Saude (INSA),Borges et al et al
EPI_ISL_454221,unknown,Instituto Nacional de Saude (INSA),Borges et al et al
EPI_ISL_454222,unknown,Instituto Nacional de Saude (INSA),Borges et al et al
EPI_ISL_454223,unknown,Instituto Nacional de Saude (INSA),Borges et al et al
EPI_ISL_454224,unknown,Instituto Nacional de Saude (INSA),Borges et al et al
EPI_ISL_454225,unknown,Instituto Nacional de Saude (INSA),Borges et al et al
EPI_ISL_454226,unknown,Instituto Nacional de Saude (INSA),Borges et al et al
EPI_ISL_454227,unknown,Instituto Nacional de Saude (INSA),Borges et al et al
EPI_ISL_454228,unknown,Instituto Nacional de Saude (INSA),Borges et al et al
EPI_ISL_454229,unknown,Instituto Nacional de Saude (INSA),Borges et al et al
EPI_ISL_454230,unknown,Instituto Nacional de Saude (INSA),Borges et al et al
EPI_ISL_454231,unknown,Instituto Nacional de Saude (INSA),Borges et al et al
EPI_ISL_454232,unknown,Instituto Nacional de Saude (INSA),Borges et al et al
EPI_ISL_454233,unknown,Instituto Nacional de Saude (INSA),Borges et al et al
EPI_ISL_454234,unknown,Instituto Nacional de Saude (INSA),Borges et al et al
EPI_ISL_454235,unknown,Instituto Nacional de Saude (INSA),Borges et al et al
EPI_ISL_454236,unknown,Instituto Nacional de Saude (INSA),Borges et al et al
EPI_ISL_454237,unknown,Instituto Nacional de Saude (INSA),Borges et al et al
EPI_ISL_454238,unknown,Instituto Nacional de Saude (INSA),Borges et al et al
EPI_ISL_454239,unknown,Instituto Nacional de Saude (INSA),Borges et al et al
EPI_ISL_454240,unknown,Instituto Nacional de Saude (INSA),Borges et al et al
EPI_ISL_454241,unknown,Instituto Nacional de Saude (INSA),Borges et al et al
EPI_ISL_454242,unknown,Instituto Nacional de Saude (INSA),Borges et al et al
EPI_ISL_454243,unknown,Instituto Nacional de Saude (INSA),Borges et al et al
EPI_ISL_454244,unknown,Instituto Nacional de Saude (INSA),Borges et al et al
EPI_ISL_454245,unknown,Instituto Nacional de Saude (INSA),Borges et al et al
EPI_ISL_454246,unknown,Instituto Nacional de Saude (INSA),Borges et al et al
EPI_ISL_454247,unknown,Instituto Nacional de Saude (INSA),Borges et al et al
EPI_ISL_454248,unknown,Instituto Nacional de Saude (INSA),Borges et al et al
EPI_ISL_454249,unknown,Instituto Nacional de Saude (INSA),Borges et al et al
EPI_ISL_454250,unknown,Instituto Nacional de Saude (INSA),Borges et al et al
EPI_ISL_454251,unknown,Instituto Nacional de Saude (INSA),Borges et al et al
EPI_ISL_454252,unknown,Instituto Nacional de Saude (INSA),Borges et al et al
EPI_ISL_454253,unknown,Instituto Nacional de Saude (INSA),Borges et al et al
EPI_ISL_454254,unknown,Instituto Nacional de Saude (INSA),Borges et al et al
EPI_ISL_454255,unknown,Instituto Nacional de Saude (INSA),Borges et al et al
EPI_ISL_454257,unknown,Instituto Nacional de Saude (INSA),Borges et al et al
EPI_ISL_454258,unknown,Instituto Nacional de Saude (INSA),Borges et al et al
EPI_ISL_454260,unknown,Instituto Nacional de Saude (INSA),Borges et al et al
EPI_ISL_454261,unknown,Instituto Nacional de Saude (INSA),Borges et al et al
EPI_ISL_454262,unknown,Instituto Nacional de Saude (INSA),Borges et al et al
EPI_ISL_454263,unknown,Instituto Nacional de Saude (INSA),Borges et al et al
EPI_ISL_454264,unknown,Instituto Nacional de Saude (INSA),Borges et al et al
EPI_ISL_454265,unknown,Instituto Nacional de Saude (INSA),Borges et al et al
EPI_ISL_454266,unknown,Instituto Nacional de Saude (INSA),Borges et al et al
EPI_ISL_454267,unknown,Instituto Nacional de Saude (INSA),Borges et al et al
EPI_ISL_454268,unknown,Instituto Nacional de Saude (INSA),Borges et al et al
EPI_ISL_454269,unknown,Instituto Nacional de Saude (INSA),Borges et al et al
EPI_ISL_454270,unknown,Instituto Nacional de Saude (INSA),Borges et al et al
EPI_ISL_454271,unknown,Instituto Nacional de Saude (INSA),Borges et al et al
EPI_ISL_454272,unknown,Instituto Nacional de Saude (INSA),Borges et al et al
EPI_ISL_455627,unknown,Instituto Nacional de Saude (INSA),Borges et al et al
EPI_ISL_454274,unknown,Instituto Nacional de Saude (INSA),Borges et al et al
EPI_ISL_454275,unknown,Instituto Nacional de Saude (INSA),Borges et al et al
EPI_ISL_454276,unknown,Instituto Nacional de Saude (INSA),Borges et al et al
EPI_ISL_454277,unknown,Instituto Nacional de Saude (INSA),Borges et al et al
EPI_ISL_454278,unknown,Instituto Nacional de Saude (INSA),Borges et al et al
EPI_ISL_454279,unknown,Instituto Nacional de Saude (INSA),Borges et al et al
EPI_ISL_454280,unknown,Instituto Nacional de Saude (INSA),Borges et al et al
EPI_ISL_454281,unknown,Instituto Nacional de Saude (INSA),Borges et al et al
EPI_ISL_454282,unknown,Instituto Nacional de Saude (INSA),Borges et al et al
EPI_ISL_454283,unknown,Instituto Nacional de Saude (INSA),Borges et al et al
EPI_ISL_454284,unknown,Instituto Nacional de Saude (INSA),Borges et al et al
EPI_ISL_454285,unknown,Instituto Nacional de Saude (INSA),Borges et al et al
EPI_ISL_454286,unknown,Instituto Nacional de Saude (INSA),Borges et al et al
EPI_ISL_454287,unknown,Instituto Nacional de Saude (INSA),Borges et al et al
EPI_ISL_454288,unknown,Instituto Nacional de Saude (INSA),Borges et al et al
EPI_ISL_454289,unknown,Instituto Nacional de Saude (INSA),Borges et al et al
EPI_ISL_454290,unknown,Instituto Nacional de Saude (INSA),Borges et al et al
EPI_ISL_454291,unknown,Instituto Nacional de Saude (INSA),Borges et al et al
EPI_ISL_454292,unknown,Instituto Nacional de Saude (INSA),Borges et al et al
EPI_ISL_454293,unknown,Instituto Nacional de Saude (INSA),Borges et al et al
EPI_ISL_454294,unknown,Instituto Nacional de Saude (INSA),Borges et al et al
EPI_ISL_454295,unknown,Instituto Nacional de Saude (INSA),Borges et al et al
EPI_ISL_454296,unknown,Instituto Nacional de Saude (INSA),Borges et al et al
EPI_ISL_454297,unknown,Instituto Nacional de Saude (INSA),Borges et al et al
EPI_ISL_454298,unknown,Instituto Nacional de Saude (INSA),Borges et al et al
EPI_ISL_454299,unknown,Instituto Nacional de Saude (INSA),Borges et al et al
EPI_ISL_454300,unknown,Instituto Nacional de Saude (INSA),Borges et al et al
EPI_ISL_454301,unknown,Instituto Nacional de Saude (INSA),Borges et al et al
EPI_ISL_454302,unknown,Instituto Nacional de Saude (INSA),Borges et al et al
EPI_ISL_454303,unknown,Instituto Nacional de Saude (INSA),Borges et al et al
EPI_ISL_454304,unknown,Instituto Nacional de Saude (INSA),Borges et al et al
EPI_ISL_454305,unknown,Instituto Nacional de Saude (INSA),Borges et al et al
EPI_ISL_454307,unknown,Instituto Nacional de Saude (INSA),Borges et al et al
EPI_ISL_454308,unknown,Instituto Nacional de Saude (INSA),Borges et al et al
EPI_ISL_454309,unknown,Instituto Nacional de Saude (INSA),Borges et al et al
EPI_ISL_454311,unknown,Instituto Nacional de Saude (INSA),Borges et al et al
EPI_ISL_454314,unknown,Instituto Nacional de Saude (INSA),Borges et al et al
EPI_ISL_454315,unknown,Instituto Nacional de Saude (INSA),Borges et al et al
EPI_ISL_454317,unknown,Instituto Nacional de Saude (INSA),Borges et al et al
EPI_ISL_454318,unknown,Instituto Nacional de Saude (INSA),Borges et al et al
EPI_ISL_454319,unknown,Instituto Nacional de Saude (INSA),Borges et al et al
EPI_ISL_454320,unknown,Instituto Nacional de Saude (INSA),Borges et al et al
EPI_ISL_454321,unknown,Instituto Nacional de Saude (INSA),Borges et al et al
EPI_ISL_454322,unknown,Instituto Nacional de Saude (INSA),Borges et al et al
EPI_ISL_454323,unknown,Instituto Nacional de Saude (INSA),Borges et al et al
EPI_ISL_454324,unknown,Instituto Nacional de Saude (INSA),Borges et al et al
EPI_ISL_454325,unknown,Instituto Nacional de Saude (INSA),Borges et al et al
EPI_ISL_454326,unknown,Instituto Nacional de Saude (INSA),Borges et al et al
EPI_ISL_454327,unknown,Instituto Nacional de Saude (INSA),Borges et al et al
EPI_ISL_454328,unknown,Instituto Nacional de Saude (INSA),Borges et al et al
EPI_ISL_454329,unknown,Instituto Nacional de Saude (INSA),Borges et al et al
EPI_ISL_454330,unknown,Instituto Nacional de Saude (INSA),Borges et al et al
EPI_ISL_454331,unknown,Instituto Nacional de Saude (INSA),Borges et al et al
EPI_ISL_454332,unknown,Instituto Nacional de Saude (INSA),Borges et al et al
EPI_ISL_454333,unknown,Instituto Nacional de Saude (INSA),Borges et al et al
EPI_ISL_454334,unknown,Instituto Nacional de Saude (INSA),Borges et al et al
EPI_ISL_454335,unknown,Instituto Nacional de Saude (INSA),Borges et al et al
EPI_ISL_454336,unknown,Instituto Nacional de Saude (INSA),Borges et al et al
EPI_ISL_454337,unknown,Instituto Nacional de Saude (INSA),Borges et al et al
EPI_ISL_454338,unknown,Instituto Nacional de Saude (INSA),Borges et al et al
EPI_ISL_454339,unknown,Instituto Nacional de Saude (INSA),Borges et al et al
EPI_ISL_454340,unknown,Instituto Nacional de Saude (INSA),Borges et al et al
EPI_ISL_454341,unknown,Instituto Nacional de Saude (INSA),Borges et al et al
EPI_ISL_454342,unknown,Instituto Nacional de Saude (INSA),Borges et al et al
EPI_ISL_454343,unknown,Instituto Nacional de Saude (INSA),Borges et al et al
EPI_ISL_454344,unknown,Instituto Nacional de Saude (INSA),Borges et al et al
EPI_ISL_454345,unknown,Instituto Nacional de Saude (INSA),Borges et al et al
EPI_ISL_454346,unknown,Instituto Nacional de Saude (INSA),Borges et al et al
EPI_ISL_454347,unknown,Instituto Nacional de Saude (INSA),Borges et al et al
EPI_ISL_454348,unknown,Instituto Nacional de Saude (INSA),Borges et al et al
EPI_ISL_454349,unknown,Instituto Nacional de Saude (INSA),Borges et al et al
EPI_ISL_454350,unknown,Instituto Nacional de Saude (INSA),Borges et al et al
EPI_ISL_454351,unknown,Instituto Nacional de Saude (INSA),Borges et al et al
EPI_ISL_454352,unknown,Instituto Nacional de Saude (INSA),Borges et al et al
EPI_ISL_427404,Ministry of Public Health (MoPH),Biomedical Research Center (BRC),Abdullatif Al-Khal et al
EPI_ISL_427405,Ministry of Public Health (MoPH),Biomedical Research Center (BRC),Abdullatif Al-Khal et al
EPI_ISL_427406,Ministry of Public Health (MoPH),Biomedical Research Center (BRC),Abdullatif Al-Khal et al
EPI_ISL_427407,Ministry of Public Health (MoPH),Biomedical Research Center (BRC),Abdullatif Al-Khal et al
EPI_ISL_427408,Ministry of Public Health (MoPH),Biomedical Research Center (BRC),Abdullatif Al-Khal et al
EPI_ISL_427411,Ministry of Public Health (MoPH),Biomedical Research Center (BRC),Abdullatif Al-Khal et al
EPI_ISL_427416,Ministry of Public Health (MoPH),Biomedical Research Center (BRC),Abdullatif Al-Khal et al
EPI_ISL_427417,Ministry of Public Health (MoPH),Biomedical Research Center (BRC),Abdullatif Al-Khal et al
EPI_ISL_427418,Ministry of Public Health (MoPH),Biomedical Research Center (BRC),Abdullatif Al-Khal et al
EPI_ISL_427419,Ministry of Public Health (MoPH),Biomedical Research Center (BRC),Abdullatif Al-Khal et al
EPI_ISL_445220,"Laborarory for Respiratory Viruses, ""Cantacuzino"" National Military-Medical Institute for Resararch and Development",Cantacuzino Institute,M.Lazar et al
EPI_ISL_445243,"Laboratory for Respiratory Viruses, Cantacuzino National Military-Medical Institute for Research and Development",Cantacuzino Institute,M.Lazar et al
EPI_ISL_447054,Cantacuzino National Military-Medical Institute for Research and Development,Cantacuzino Institute,M.Lazar et al
EPI_ISL_455469,"Laboratory for Respiratory Viruses, Cantacuzino National Military-Medical Institute for Research and Development",Cantacuzino Institute,M.Lazar et al
EPI_ISL_455473,"Laboratory for Respiratory Viruses, Cantacuzino National Military-Medical Institute for Research and Development",Cantacuzino Institute,M.Lazar et al
EPI_ISL_455472,"Laboratory for Respiratory Viruses, Cantacuzino National Military-Medical Institute for Research and Development",Cantacuzino Institute,M.Lazar et al
EPI_ISL_455468,"Laboratory for Respiratory Viruses, Cantacuzino National Military-Medical Institute for Research and Development",Cantacuzino Institute,M.Lazar et al
EPI_ISL_455477,"Laboratory for Respiratory Viruses, Cantacuzino National Military-Medical Institute for Research and Development",Cantacuzino Institute,M.Lazar et al
EPI_ISL_455470,"Laboratory for Respiratory Viruses, Cantacuzino National Military-Medical Institute for Research and Development",Cantacuzino Institute,M.Lazar et al
EPI_ISL_455471,"Laboratory for Respiratory Viruses, Cantacuzino National Military-Medical Institute for Research and Development",Cantacuzino Institute,M.Lazar et al
EPI_ISL_455476,"Laboratory for Respiratory Viruses, Cantacuzino National Military-Medical Institute for Research and Development",Cantacuzino Institute,M.Lazar et al
EPI_ISL_471420,"Laboratory for Respiratory Viruses, National Influenza Centre, Cantacuzino National Military-Medical Institute for Research and Development",Cantacuzino Institute,Luiza Ustea et al
EPI_ISL_471422,"Laboratory for Respiratory Viruses, National Influenza Centre, Cantacuzino National Military-Medical Institute for Research and Development",Cantacuzino Institute,Luiza Ustea et al
EPI_ISL_468134,"[Romania, Bucharest] National Institute for Infectious Diseases “Prof. Dr. Matei Balș”","[Romania, Bucharest] National Institute for Infectious Diseases “Prof. Dr. Matei Balș”",Leontina Banica et al
EPI_ISL_468135,"[Romania, Bucharest] National Institute for Infectious Diseases “Prof. Dr. Matei Balș”","[Romania, Bucharest] National Institute for Infectious Diseases “Prof. Dr. Matei Balș”",Leontina Banica et al
EPI_ISL_468136,"[Romania, Bucharest] National Institute for Infectious Diseases “Prof. Dr. Matei Balș”","[Romania, Bucharest] National Institute for Infectious Diseases “Prof. Dr. Matei Balș”",Leontina Banica et al
EPI_ISL_471416,"Laboratory for Respiratory Viruses, National Influenza Centre, Cantacuzino National Military-Medical Institute for Research and Development",Cantacuzino Institute,Luiza Ustea et al
EPI_ISL_471423,"Laboratory for Respiratory Viruses, National Influenza Centre, Cantacuzino National Military-Medical Institute for Research and Development",Cantacuzino Institute,Luiza Ustea et al
EPI_ISL_471417,"Laboratory for Respiratory Viruses, National Influenza Centre, Cantacuzino National Military-Medical Institute for Research and Development",Cantacuzino Institute,Luiza Ustea et al
EPI_ISL_471419,"Laboratory for Respiratory Viruses, National Influenza Centre, Cantacuzino National Military-Medical Institute for Research and Development",Cantacuzino Institute,Luiza Ustea et al
EPI_ISL_467781,National Influenza Centre Romania,"Charite Universitatsmedizin Berlin, Institute of Virology",Victor M Corman et al
EPI_ISL_471421,"Laboratory for Respiratory Viruses, National Influenza Centre, Cantacuzino National Military-Medical Institute for Research and Development",Cantacuzino Institute,Luiza Ustea et al
EPI_ISL_468137,"[Romania, Bucharest] National Institute for Infectious Diseases “Prof. Dr. Matei Balș”","[Romania, Bucharest] National Institute for Infectious Diseases “Prof. Dr. Matei Balș”",Leontina Banica et al
EPI_ISL_471424,"Laboratory for Respiratory Viruses, National Influenza Centre, Cantacuzino National Military-Medical Institute for Research and Development",Cantacuzino Institute,Luiza Ustea et al
EPI_ISL_428906,"State Research Center of Virology and Biotechnology VECTOR, Department of Collection of Microorganisms","State Research Center of Virology and Biotechnology VECTOR, Department of Collection of Microorganisms",Oleg V. Pyankov et al
EPI_ISL_428894,"State Research Center of Virology and Biotechnology VECTOR, Department of Collection of Microorganisms","State Research Center of Virology and Biotechnology VECTOR, Department of Collection of Microorganisms",Oleg V. Pyankov et al
EPI_ISL_428913,"State Research Center of Virology and Biotechnology VECTOR, Department of Collection of Microorganisms","State Research Center of Virology and Biotechnology VECTOR, Department of Collection of Microorganisms",Oleg V. Pyankov et al
EPI_ISL_428899,"State Research Center of Virology and Biotechnology VECTOR, Department of Collection of Microorganisms","State Research Center of Virology and Biotechnology VECTOR, Department of Collection of Microorganisms",Sergey A. Bodnev et al
EPI_ISL_428914,"State Research Center of Virology and Biotechnology VECTOR, Department of Collection of Microorganisms","State Research Center of Virology and Biotechnology VECTOR, Department of Collection of Microorganisms",Oleg V. Pyankov et al
EPI_ISL_428920,"State Research Center of Virology and Biotechnology VECTOR, Department of Collection of Microorganisms","State Research Center of Virology and Biotechnology VECTOR, Department of Collection of Microorganisms",Sergey A. Bodnev et al
EPI_ISL_428919,"State Research Center of Virology and Biotechnology VECTOR, Department of Collection of Microorganisms","State Research Center of Virology and Biotechnology VECTOR, Department of Collection of Microorganisms",Sergey A. Bodnev et al
EPI_ISL_428911,"State Research Center of Virology and Biotechnology VECTOR, Department of Collection of Microorganisms","State Research Center of Virology and Biotechnology VECTOR, Department of Collection of Microorganisms",Oleg V. Pyankov et al
EPI_ISL_470539,"Molecular diagnostic laboratory of Federal Budget Institution of Science ""Central Research Institute of Epidemiology"" of The Federal Service on Customers' Rights Protection and Human Well-being Surveillance",Group of Genomics and Postgenomic Technologies of Central Research Institute of Epidemilology,Speranskaya AS et al
EPI_ISL_467775,"Molecular diagnostic laboratory of Federal Budget Institution of Science ""Central Research Institute of Epidemiology"" of The Federal Service on Customers' Rights Protection and Human Well-being Surveillance",Group of Genomics and Postgenomic Technologies of Central Research Institute of Epidemilology,Speranskaya AS et al
EPI_ISL_460605,"Molecular diagnostic laboratory of Federal Budget Institution of Science ""Central Research Institute of Epidemiology"" of The Federal Service on Customers' Rights Protection and Human Well-being Surveillance",Group of Genomics and Postgenomic Technologies of Central Research Institute of Epidemilology,Speranskaya AS et al
EPI_ISL_460604,"Molecular diagnostic laboratory of Federal Budget Institution of Science ""Central Research Institute of Epidemiology"" of The Federal Service on Customers' Rights Protection and Human Well-being Surveillance",Group of Genomics and Postgenomic Technologies of Central Research Institute of Epidemilology,Speranskaya AS et al
EPI_ISL_460096,"Molecular diagnostic laboratory of Federal Budget Institution of Science ""Central Research Institute of Epidemiology"" of The Federal Service on Customers' Rights Protection and Human Well-being Surveillance",Group of Genomics and Postgenomic Technologies of Central Research Institute of Epidemilology,Speranskaya AS et al
EPI_ISL_462149,"Molecular diagnostic laboratory of Federal Budget Institution of Science ""Central Research Institute of Epidemiology"" of The Federal Service on Customers' Rights Protection and Human Well-being Surveillance",Group of Genomics and Postgenomic Technologies of Central Research Institute of Epidemilology,Speranskaya AS et al
EPI_ISL_462150,"Molecular diagnostic laboratory of Federal Budget Institution of Science ""Central Research Institute of Epidemiology"" of The Federal Service on Customers' Rights Protection and Human Well-being Surveillance",Group of Genomics and Postgenomic Technologies of Central Research Institute of Epidemilology,Speranskaya AS et al
EPI_ISL_467774,"Molecular diagnostic laboratory of Federal Budget Institution of Science ""Central Research Institute of Epidemiology"" of The Federal Service on Customers' Rights Protection and Human Well-being Surveillance",Group of Genomics and Postgenomic Technologies of Central Research Institute of Epidemilology,Speranskaya AS et al
EPI_ISL_428909,"State Research Center of Virology and Biotechnology VECTOR, Department of Collection of Microorganisms","State Research Center of Virology and Biotechnology VECTOR, Department of Collection of Microorganisms",Oleg V. Pyankov et al
EPI_ISL_428916,"State Research Center of Virology and Biotechnology VECTOR, Department of Collection of Microorganisms","State Research Center of Virology and Biotechnology VECTOR, Department of Collection of Microorganisms",Oleg V. Pyankov et al
EPI_ISL_428924,"State Research Center of Virology and Biotechnology VECTOR, Department of Collection of Microorganisms","State Research Center of Virology and Biotechnology VECTOR, Department of Collection of Microorganisms",Sergey A. Bodnev et al
EPI_ISL_428893,"State Research Center of Virology and Biotechnology VECTOR, Department of Collection of Microorganisms","State Research Center of Virology and Biotechnology VECTOR, Department of Collection of Microorganisms",Oleg V. Pyankov et al
EPI_ISL_428898,"State Research Center of Virology and Biotechnology VECTOR, Department of Collection of Microorganisms","State Research Center of Virology and Biotechnology VECTOR, Department of Collection of Microorganisms",Sergey A. Bodnev et al
EPI_ISL_428880,"State Research Center of Virology and Biotechnology VECTOR, Department of Collection of Microorganisms","State Research Center of Virology and Biotechnology VECTOR, Department of Collection of Microorganisms",Sergey A. Bodnev et al
EPI_ISL_428910,"State Research Center of Virology and Biotechnology VECTOR, Department of Collection of Microorganisms","State Research Center of Virology and Biotechnology VECTOR, Department of Collection of Microorganisms",Oleg V. Pyankov et al
EPI_ISL_450246,WHO National Influenza Centre Russian Federation,WHO National Influenza Centre Russian Federation,Andrey Komissarov et al
EPI_ISL_428867,"State Research Center of Virology and Biotechnology VECTOR, Department of Collection of Microorganisms","State Research Center of Virology and Biotechnology VECTOR, Department of Collection of Microorganisms",Oleg V. Pyankov et al
EPI_ISL_428892,"State Research Center of Virology and Biotechnology VECTOR, Department of Collection of Microorganisms","State Research Center of Virology and Biotechnology VECTOR, Department of Collection of Microorganisms",Oleg V. Pyankov et al
EPI_ISL_428871,"State Research Center of Virology and Biotechnology VECTOR, Department of Collection of Microorganisms","State Research Center of Virology and Biotechnology VECTOR, Department of Collection of Microorganisms",Oleg V. Pyankov et al
EPI_ISL_428865,"State Research Center of Virology and Biotechnology VECTOR, Department of Collection of Microorganisms","State Research Center of Virology and Biotechnology VECTOR, Department of Collection of Microorganisms",Oleg V. Pyankov et al
EPI_ISL_428866,"State Research Center of Virology and Biotechnology VECTOR, Department of Collection of Microorganisms","State Research Center of Virology and Biotechnology VECTOR, Department of Collection of Microorganisms",Oleg V. Pyankov et al
EPI_ISL_428851,"FSBSI ""Chumakov Federal Scientific Center for Research and Development of Immune-and-Biological Products of Russian Academy of Sciences""","FSBSI ""Chumakov Federal Scientific Center for Research and Development of Immune-and-Biological Products of Russian Academy of Sciences"" & NRC ""Kurchatov institute""",Liubov Kozlovskaya et al
EPI_ISL_428852,"FSBSI ""Chumakov Federal Scientific Center for Research and Development of Immune-and-Biological Products of Russian Academy of Sciences""","FSBSI ""Chumakov Federal Scientific Center for Research and Development of Immune-and-Biological Products of Russian Academy of Sciences"" & NRC ""Kurchatov institute""",Liubov Kozlovskaya et al
EPI_ISL_428861,"State Research Center of Virology and Biotechnology VECTOR, Department of Collection of Microorganisms","State Research Center of Virology and Biotechnology VECTOR, Department of Collection of Microorganisms",Oleg V. Pyankov et al
EPI_ISL_428864,"State Research Center of Virology and Biotechnology VECTOR, Department of Collection of Microorganisms","State Research Center of Virology and Biotechnology VECTOR, Department of Collection of Microorganisms",Oleg V. Pyankov et al
EPI_ISL_428860,"State Research Center of Virology and Biotechnology VECTOR, Department of Collection of Microorganisms","State Research Center of Virology and Biotechnology VECTOR, Department of Collection of Microorganisms",Oleg V. Pyankov et al
EPI_ISL_428862,"State Research Center of Virology and Biotechnology VECTOR, Department of Collection of Microorganisms","State Research Center of Virology and Biotechnology VECTOR, Department of Collection of Microorganisms",Oleg V. Pyankov et al
EPI_ISL_428863,"State Research Center of Virology and Biotechnology VECTOR, Department of Collection of Microorganisms","State Research Center of Virology and Biotechnology VECTOR, Department of Collection of Microorganisms",Oleg V. Pyankov et al
EPI_ISL_428870,"State Research Center of Virology and Biotechnology VECTOR, Department of Collection of Microorganisms","State Research Center of Virology and Biotechnology VECTOR, Department of Collection of Microorganisms",Oleg V. Pyankov et al
EPI_ISL_428875,"State Research Center of Virology and Biotechnology VECTOR, Department of Collection of Microorganisms","State Research Center of Virology and Biotechnology VECTOR, Department of Collection of Microorganisms",Sergey A. Bodnev et al
EPI_ISL_428881,"State Research Center of Virology and Biotechnology VECTOR, Department of Collection of Microorganisms","State Research Center of Virology and Biotechnology VECTOR, Department of Collection of Microorganisms",Sergey A. Bodnev et al
EPI_ISL_428882,"State Research Center of Virology and Biotechnology VECTOR, Department of Collection of Microorganisms","State Research Center of Virology and Biotechnology VECTOR, Department of Collection of Microorganisms",Oleg V. Pyankov et al
EPI_ISL_428877,"State Research Center of Virology and Biotechnology VECTOR, Department of Collection of Microorganisms","State Research Center of Virology and Biotechnology VECTOR, Department of Collection of Microorganisms",Sergey A. Bodnev et al
EPI_ISL_428876,"State Research Center of Virology and Biotechnology VECTOR, Department of Collection of Microorganisms","State Research Center of Virology and Biotechnology VECTOR, Department of Collection of Microorganisms",Sergey A. Bodnev et al
EPI_ISL_428872,"State Research Center of Virology and Biotechnology VECTOR, Department of Collection of Microorganisms","State Research Center of Virology and Biotechnology VECTOR, Department of Collection of Microorganisms",Sergey A. Bodnev et al
EPI_ISL_428887,"State Research Center of Virology and Biotechnology VECTOR, Department of Collection of Microorganisms","State Research Center of Virology and Biotechnology VECTOR, Department of Collection of Microorganisms",Oleg V. Pyankov et al
EPI_ISL_428889,"State Research Center of Virology and Biotechnology VECTOR, Department of Collection of Microorganisms","State Research Center of Virology and Biotechnology VECTOR, Department of Collection of Microorganisms",Oleg V. Pyankov et al
EPI_ISL_428884,"State Research Center of Virology and Biotechnology VECTOR, Department of Collection of Microorganisms","State Research Center of Virology and Biotechnology VECTOR, Department of Collection of Microorganisms",Oleg V. Pyankov et al
EPI_ISL_428900,"State Research Center of Virology and Biotechnology VECTOR, Department of Collection of Microorganisms","State Research Center of Virology and Biotechnology VECTOR, Department of Collection of Microorganisms",Sergey A. Bodnev et al
EPI_ISL_428905,"State Research Center of Virology and Biotechnology VECTOR, Department of Collection of Microorganisms","State Research Center of Virology and Biotechnology VECTOR, Department of Collection of Microorganisms",Sergey A. Bodnev et al
EPI_ISL_436715,"Genomics and Computational Biology Lab, Scientific Research Institute of Physical-Chemical Medicine, FMBA of Russia","Genomics and Computational Biology Lab, Scientific Research Institute of Physical-Chemical Medicine, FMBA of Russia",A. Pavlenko et al
EPI_ISL_436716,"Genomics and Computational Biology Lab, Scientific Research Institute of Physical-Chemical Medicine, FMBA of Russia","Genomics and Computational Biology Lab, Scientific Research Institute of Physical-Chemical Medicine, FMBA of Russia",A. Pavlenko et al
EPI_ISL_436717,"Genomics and Computational Biology Lab, Scientific Research Institute of Physical-Chemical Medicine, FMBA of Russia","Genomics and Computational Biology Lab, Scientific Research Institute of Physical-Chemical Medicine, FMBA of Russia",A. Pavlenko et al
EPI_ISL_428869,"State Research Center of Virology and Biotechnology VECTOR, Department of Collection of Microorganisms","State Research Center of Virology and Biotechnology VECTOR, Department of Collection of Microorganisms",Oleg V. Pyankov et al
EPI_ISL_421275,Russian State Collection of Viruses,Pathogenic Microorganisms Variability Laboratory,Alexey Shchetinin et al
EPI_ISL_470903,Influenza etiology and epidemiology laboratory,Pathogenic Microorganisms Variability Laboratory,Alexey Shchetinin et al
EPI_ISL_470904,Influenza etiology and epidemiology laboratory,Pathogenic Microorganisms Variability Laboratory,Alexey Shchetinin et al
EPI_ISL_470896,Russian State Collection of Viruses,Pathogenic Microorganisms Variability Laboratory,Alexey Shchetinin et al
EPI_ISL_470897,Pathogenic Microorganisms Variability Laboratory,Pathogenic Microorganisms Variability Laboratory,Alexey Shchetinin et al
EPI_ISL_470898,Pathogenic Microorganisms Variability Laboratory,Pathogenic Microorganisms Variability Laboratory,Alexey Shchetinin et al
EPI_ISL_470899,Pathogenic Microorganisms Variability Laboratory,Pathogenic Microorganisms Variability Laboratory,Alexey Shchetinin et al
EPI_ISL_454732,Russian State Collection of Viruses,Pathogenic Microorganisms Variability Laboratory,Denis Protsenko et al
EPI_ISL_470900,Influenza etiology and epidemiology laboratory,Pathogenic Microorganisms Variability Laboratory,Alexey Shchetinin et al
EPI_ISL_470901,Influenza etiology and epidemiology laboratory,Pathogenic Microorganisms Variability Laboratory,Alexey Shchetinin et al
EPI_ISL_470902,Influenza etiology and epidemiology laboratory,Pathogenic Microorganisms Variability Laboratory,Alexey Shchetinin et al
EPI_ISL_428918,"State Research Center of Virology and Biotechnology VECTOR, Department of Collection of Microorganisms","State Research Center of Virology and Biotechnology VECTOR, Department of Collection of Microorganisms",Sergey A. Bodnev et al
EPI_ISL_428878,"State Research Center of Virology and Biotechnology VECTOR, Department of Collection of Microorganisms","State Research Center of Virology and Biotechnology VECTOR, Department of Collection of Microorganisms",Sergey A. Bodnev et al
EPI_ISL_428902,"State Research Center of Virology and Biotechnology VECTOR, Department of Collection of Microorganisms","State Research Center of Virology and Biotechnology VECTOR, Department of Collection of Microorganisms",Sergey A. Bodnev et al
EPI_ISL_428895,"State Research Center of Virology and Biotechnology VECTOR, Department of Collection of Microorganisms","State Research Center of Virology and Biotechnology VECTOR, Department of Collection of Microorganisms",Sergey A. Bodnev et al
EPI_ISL_428903,"State Research Center of Virology and Biotechnology VECTOR, Department of Collection of Microorganisms","State Research Center of Virology and Biotechnology VECTOR, Department of Collection of Microorganisms",Sergey A. Bodnev et al
EPI_ISL_428908,"State Research Center of Virology and Biotechnology VECTOR, Department of Collection of Microorganisms","State Research Center of Virology and Biotechnology VECTOR, Department of Collection of Microorganisms",Oleg V. Pyankov et al
EPI_ISL_451963,"Federal Budget Institution of Science, State Research Center for Applied Microbiology & Biotechnology","Federal Budget Institution of Science, State Research Center for Applied Microbiology & Biotechnology",Dyatlov I et al
EPI_ISL_451964,"Federal Budget Institution of Science, State Research Center for Applied Microbiology & Biotechnology","Federal Budget Institution of Science, State Research Center for Applied Microbiology & Biotechnology",Dyatlov I et al
EPI_ISL_451965,"Federal Budget Institution of Science, State Research Center for Applied Microbiology & Biotechnology","Federal Budget Institution of Science, State Research Center for Applied Microbiology & Biotechnology",Dyatlov I et al
EPI_ISL_451967,"Federal Budget Institution of Science, State Research Center for Applied Microbiology & Biotechnology","Federal Budget Institution of Science, State Research Center for Applied Microbiology & Biotechnology",Dyatlov I et al
EPI_ISL_451968,"Federal Budget Institution of Science, State Research Center for Applied Microbiology & Biotechnology","Federal Budget Institution of Science, State Research Center for Applied Microbiology & Biotechnology",Dyatlov I et al
EPI_ISL_451969,"Federal Budget Institution of Science, State Research Center for Applied Microbiology & Biotechnology","Federal Budget Institution of Science, State Research Center for Applied Microbiology & Biotechnology",Dyatlov I et al
EPI_ISL_451970,"Federal Budget Institution of Science, State Research Center for Applied Microbiology & Biotechnology","Federal Budget Institution of Science, State Research Center for Applied Microbiology & Biotechnology",Dyatlov I et al
EPI_ISL_428907,"State Research Center of Virology and Biotechnology VECTOR, Department of Collection of Microorganisms","State Research Center of Virology and Biotechnology VECTOR, Department of Collection of Microorganisms",Oleg V. Pyankov et al
EPI_ISL_428912,"State Research Center of Virology and Biotechnology VECTOR, Department of Collection of Microorganisms","State Research Center of Virology and Biotechnology VECTOR, Department of Collection of Microorganisms",Oleg V. Pyankov et al
EPI_ISL_428886,"State Research Center of Virology and Biotechnology VECTOR, Department of Collection of Microorganisms","State Research Center of Virology and Biotechnology VECTOR, Department of Collection of Microorganisms",Oleg V. Pyankov et al
EPI_ISL_428885,"State Research Center of Virology and Biotechnology VECTOR, Department of Collection of Microorganisms","State Research Center of Virology and Biotechnology VECTOR, Department of Collection of Microorganisms",Oleg V. Pyankov et al
EPI_ISL_428868,"State Research Center of Virology and Biotechnology VECTOR, Department of Collection of Microorganisms","State Research Center of Virology and Biotechnology VECTOR, Department of Collection of Microorganisms",Oleg V. Pyankov et al
EPI_ISL_428883,"State Research Center of Virology and Biotechnology VECTOR, Department of Collection of Microorganisms","State Research Center of Virology and Biotechnology VECTOR, Department of Collection of Microorganisms",Oleg V. Pyankov et al
EPI_ISL_428897,"State Research Center of Virology and Biotechnology VECTOR, Department of Collection of Microorganisms","State Research Center of Virology and Biotechnology VECTOR, Department of Collection of Microorganisms",Sergey A. Bodnev et al
EPI_ISL_420080,WHO National Influenza Centre Russian Federation,WHO National Influenza Centre Russian Federation,Andrey Komissarov et al
EPI_ISL_420081,WHO National Influenza Centre Russian Federation,WHO National Influenza Centre Russian Federation,Andrey Komissarov et al
EPI_ISL_427307,WHO National Influenza Centre Russian Federation,WHO National Influenza Centre Russian Federation,Andrey Komissarov et al
EPI_ISL_427308,WHO National Influenza Centre Russian Federation,WHO National Influenza Centre Russian Federation,Andrey Komissarov et al
EPI_ISL_427309,WHO National Influenza Centre Russian Federation,WHO National Influenza Centre Russian Federation,Andrey Komissarov et al
EPI_ISL_427337,WHO National Influenza Centre Russian Federation,WHO National Influenza Centre Russian Federation,Andrey Komissarov et al
EPI_ISL_427338,WHO National Influenza Centre Russian Federation,WHO National Influenza Centre Russian Federation,Andrey Komissarov et al
EPI_ISL_427339,WHO National Influenza Centre Russian Federation,WHO National Influenza Centre Russian Federation,Andrey Komissarov et al
EPI_ISL_427310,WHO National Influenza Centre Russian Federation,WHO National Influenza Centre Russian Federation,Andrey Komissarov et al
EPI_ISL_427311,WHO National Influenza Centre Russian Federation,WHO National Influenza Centre Russian Federation,Andrey Komissarov et al
EPI_ISL_427312,WHO National Influenza Centre Russian Federation,WHO National Influenza Centre Russian Federation,Andrey Komissarov et al
EPI_ISL_427313,WHO National Influenza Centre Russian Federation,WHO National Influenza Centre Russian Federation,Andrey Komissarov et al
EPI_ISL_427314,WHO National Influenza Centre Russian Federation,WHO National Influenza Centre Russian Federation,Andrey Komissarov et al
EPI_ISL_427316,WHO National Influenza Centre Russian Federation,WHO National Influenza Centre Russian Federation,Andrey Komissarov et al
EPI_ISL_427317,WHO National Influenza Centre Russian Federation,WHO National Influenza Centre Russian Federation,Andrey Komissarov et al
EPI_ISL_427318,WHO National Influenza Centre Russian Federation,WHO National Influenza Centre Russian Federation,Andrey Komissarov et al
EPI_ISL_427319,WHO National Influenza Centre Russian Federation,WHO National Influenza Centre Russian Federation,Andrey Komissarov et al
EPI_ISL_427320,WHO National Influenza Centre Russian Federation,WHO National Influenza Centre Russian Federation,Andrey Komissarov et al
EPI_ISL_427321,WHO National Influenza Centre Russian Federation,WHO National Influenza Centre Russian Federation,Andrey Komissarov et al
EPI_ISL_427322,WHO National Influenza Centre Russian Federation,WHO National Influenza Centre Russian Federation,Andrey Komissarov et al
EPI_ISL_427323,WHO National Influenza Centre Russian Federation,WHO National Influenza Centre Russian Federation,Andrey Komissarov et al
EPI_ISL_427324,WHO National Influenza Centre Russian Federation,WHO National Influenza Centre Russian Federation,Andrey Komissarov et al
EPI_ISL_427325,WHO National Influenza Centre Russian Federation,WHO National Influenza Centre Russian Federation,Andrey Komissarov et al
EPI_ISL_427326,WHO National Influenza Centre Russian Federation,WHO National Influenza Centre Russian Federation,Andrey Komissarov et al
EPI_ISL_427327,WHO National Influenza Centre Russian Federation,WHO National Influenza Centre Russian Federation,Andrey Komissarov et al
EPI_ISL_427328,WHO National Influenza Centre Russian Federation,WHO National Influenza Centre Russian Federation,Andrey Komissarov et al
EPI_ISL_430067,WHO National Influenza Centre Russian Federation,WHO National Influenza Centre Russian Federation,Andrey Komissarov et al
EPI_ISL_427815,WHO National Influenza Centre Russian Federation,WHO National Influenza Centre Russian Federation,Andrey Komissarov et al
EPI_ISL_427329,WHO National Influenza Centre Russian Federation,WHO National Influenza Centre Russian Federation,Andrey Komissarov et al
EPI_ISL_427330,WHO National Influenza Centre Russian Federation,WHO National Influenza Centre Russian Federation,Andrey Komissarov et al
EPI_ISL_430068,WHO National Influenza Centre Russian Federation,WHO National Influenza Centre Russian Federation,Andrey Komissarov et al
EPI_ISL_427331,WHO National Influenza Centre Russian Federation,WHO National Influenza Centre Russian Federation,Andrey Komissarov et al
EPI_ISL_427332,WHO National Influenza Centre Russian Federation,WHO National Influenza Centre Russian Federation,Andrey Komissarov et al
EPI_ISL_427333,WHO National Influenza Centre Russian Federation,WHO National Influenza Centre Russian Federation,Andrey Komissarov et al
EPI_ISL_427334,WHO National Influenza Centre Russian Federation,WHO National Influenza Centre Russian Federation,Andrey Komissarov et al
EPI_ISL_427335,WHO National Influenza Centre Russian Federation,WHO National Influenza Centre Russian Federation,Andrey Komissarov et al
EPI_ISL_430069,WHO National Influenza Centre Russian Federation,WHO National Influenza Centre Russian Federation,Andrey Komissarov et al
EPI_ISL_427336,WHO National Influenza Centre Russian Federation,WHO National Influenza Centre Russian Federation,Andrey Komissarov et al
EPI_ISL_430070,WHO National Influenza Centre Russian Federation,WHO National Influenza Centre Russian Federation,Andrey Komissarov et al
EPI_ISL_430071,WHO National Influenza Centre Russian Federation,WHO National Influenza Centre Russian Federation,Andrey Komissarov et al
EPI_ISL_430072,WHO National Influenza Centre Russian Federation,WHO National Influenza Centre Russian Federation,Andrey Komissarov et al
EPI_ISL_430073,WHO National Influenza Centre Russian Federation,WHO National Influenza Centre Russian Federation,Andrey Komissarov et al
EPI_ISL_430074,WHO National Influenza Centre Russian Federation,WHO National Influenza Centre Russian Federation,Andrey Komissarov et al
EPI_ISL_430075,WHO National Influenza Centre Russian Federation,WHO National Influenza Centre Russian Federation,Andrey Komissarov et al
EPI_ISL_430076,WHO National Influenza Centre Russian Federation,WHO National Influenza Centre Russian Federation,Andrey Komissarov et al
EPI_ISL_430077,WHO National Influenza Centre Russian Federation,WHO National Influenza Centre Russian Federation,Andrey Komissarov et al
EPI_ISL_430078,WHO National Influenza Centre Russian Federation,WHO National Influenza Centre Russian Federation,Andrey Komissarov et al
EPI_ISL_430079,WHO National Influenza Centre Russian Federation,WHO National Influenza Centre Russian Federation,Andrey Komissarov et al
EPI_ISL_430080,WHO National Influenza Centre Russian Federation,WHO National Influenza Centre Russian Federation,Andrey Komissarov et al
EPI_ISL_430081,WHO National Influenza Centre Russian Federation,WHO National Influenza Centre Russian Federation,Andrey Komissarov et al
EPI_ISL_430082,WHO National Influenza Centre Russian Federation,WHO National Influenza Centre Russian Federation,Andrey Komissarov et al
EPI_ISL_430083,WHO National Influenza Centre Russian Federation,WHO National Influenza Centre Russian Federation,Andrey Komissarov et al
EPI_ISL_430084,WHO National Influenza Centre Russian Federation,WHO National Influenza Centre Russian Federation,Andrey Komissarov et al
EPI_ISL_430085,WHO National Influenza Centre Russian Federation,WHO National Influenza Centre Russian Federation,Andrey Komissarov et al
EPI_ISL_430086,WHO National Influenza Centre Russian Federation,WHO National Influenza Centre Russian Federation,Andrey Komissarov et al
EPI_ISL_430087,WHO National Influenza Centre Russian Federation,WHO National Influenza Centre Russian Federation,Andrey Komissarov et al
EPI_ISL_430088,WHO National Influenza Centre Russian Federation,WHO National Influenza Centre Russian Federation,Andrey Komissarov et al
EPI_ISL_430089,WHO National Influenza Centre Russian Federation,WHO National Influenza Centre Russian Federation,Andrey Komissarov et al
EPI_ISL_430090,WHO National Influenza Centre Russian Federation,WHO National Influenza Centre Russian Federation,Andrey Komissarov et al
EPI_ISL_430091,WHO National Influenza Centre Russian Federation,WHO National Influenza Centre Russian Federation,Andrey Komissarov et al
EPI_ISL_430092,WHO National Influenza Centre Russian Federation,WHO National Influenza Centre Russian Federation,Andrey Komissarov et al
EPI_ISL_430093,WHO National Influenza Centre Russian Federation,WHO National Influenza Centre Russian Federation,Andrey Komissarov et al
EPI_ISL_430094,WHO National Influenza Centre Russian Federation,WHO National Influenza Centre Russian Federation,Andrey Komissarov et al
EPI_ISL_430095,WHO National Influenza Centre Russian Federation,WHO National Influenza Centre Russian Federation,Andrey Komissarov et al
EPI_ISL_430096,WHO National Influenza Centre Russian Federation,WHO National Influenza Centre Russian Federation,Andrey Komissarov et al
EPI_ISL_430097,WHO National Influenza Centre Russian Federation,WHO National Influenza Centre Russian Federation,Andrey Komissarov et al
EPI_ISL_430098,WHO National Influenza Centre Russian Federation,WHO National Influenza Centre Russian Federation,Andrey Komissarov et al
EPI_ISL_430099,WHO National Influenza Centre Russian Federation,WHO National Influenza Centre Russian Federation,Andrey Komissarov et al
EPI_ISL_430100,WHO National Influenza Centre Russian Federation,WHO National Influenza Centre Russian Federation,Andrey Komissarov et al
EPI_ISL_430101,WHO National Influenza Centre Russian Federation,WHO National Influenza Centre Russian Federation,Andrey Komissarov et al
EPI_ISL_430102,WHO National Influenza Centre Russian Federation,WHO National Influenza Centre Russian Federation,Andrey Komissarov et al
EPI_ISL_430103,WHO National Influenza Centre Russian Federation,WHO National Influenza Centre Russian Federation,Andrey Komissarov et al
EPI_ISL_430104,WHO National Influenza Centre Russian Federation,WHO National Influenza Centre Russian Federation,Andrey Komissarov et al
EPI_ISL_430105,WHO National Influenza Centre Russian Federation,WHO National Influenza Centre Russian Federation,Andrey Komissarov et al
EPI_ISL_430106,WHO National Influenza Centre Russian Federation,WHO National Influenza Centre Russian Federation,Andrey Komissarov et al
EPI_ISL_430107,WHO National Influenza Centre Russian Federation,WHO National Influenza Centre Russian Federation,Andrey Komissarov et al
EPI_ISL_430108,WHO National Influenza Centre Russian Federation,WHO National Influenza Centre Russian Federation,Andrey Komissarov et al
EPI_ISL_430109,WHO National Influenza Centre Russian Federation,WHO National Influenza Centre Russian Federation,Andrey Komissarov et al
EPI_ISL_430110,WHO National Influenza Centre Russian Federation,WHO National Influenza Centre Russian Federation,Andrey Komissarov et al
EPI_ISL_430111,WHO National Influenza Centre Russian Federation,WHO National Influenza Centre Russian Federation,Andrey Komissarov et al
EPI_ISL_450241,WHO National Influenza Centre Russian Federation,WHO National Influenza Centre Russian Federation,Andrey Komissarov et al
EPI_ISL_450242,WHO National Influenza Centre Russian Federation,WHO National Influenza Centre Russian Federation,Andrey Komissarov et al
EPI_ISL_450243,WHO National Influenza Centre Russian Federation,WHO National Influenza Centre Russian Federation,Andrey Komissarov et al
EPI_ISL_450244,WHO National Influenza Centre Russian Federation,WHO National Influenza Centre Russian Federation,Andrey Komissarov et al
EPI_ISL_450245,WHO National Influenza Centre Russian Federation,WHO National Influenza Centre Russian Federation,Andrey Komissarov et al
EPI_ISL_450247,WHO National Influenza Centre Russian Federation,WHO National Influenza Centre Russian Federation,Andrey Komissarov et al
EPI_ISL_450248,WHO National Influenza Centre Russian Federation,WHO National Influenza Centre Russian Federation,Andrey Komissarov et al
EPI_ISL_450249,WHO National Influenza Centre Russian Federation,WHO National Influenza Centre Russian Federation,Andrey Komissarov et al
EPI_ISL_450250,WHO National Influenza Centre Russian Federation,WHO National Influenza Centre Russian Federation,Andrey Komissarov et al
EPI_ISL_450251,WHO National Influenza Centre Russian Federation,WHO National Influenza Centre Russian Federation,Andrey Komissarov et al
EPI_ISL_450252,WHO National Influenza Centre Russian Federation,WHO National Influenza Centre Russian Federation,Andrey Komissarov et al
EPI_ISL_450253,WHO National Influenza Centre Russian Federation,WHO National Influenza Centre Russian Federation,Andrey Komissarov et al
EPI_ISL_450254,WHO National Influenza Centre Russian Federation,WHO National Influenza Centre Russian Federation,Andrey Komissarov et al
EPI_ISL_450255,WHO National Influenza Centre Russian Federation,WHO National Influenza Centre Russian Federation,Andrey Komissarov et al
EPI_ISL_450256,WHO National Influenza Centre Russian Federation,WHO National Influenza Centre Russian Federation,Andrey Komissarov et al
EPI_ISL_450257,WHO National Influenza Centre Russian Federation,WHO National Influenza Centre Russian Federation,Andrey Komissarov et al
EPI_ISL_450258,WHO National Influenza Centre Russian Federation,WHO National Influenza Centre Russian Federation,Andrey Komissarov et al
EPI_ISL_450259,WHO National Influenza Centre Russian Federation,WHO National Influenza Centre Russian Federation,Andrey Komissarov et al
EPI_ISL_450260,WHO National Influenza Centre Russian Federation,WHO National Influenza Centre Russian Federation,Andrey Komissarov et al
EPI_ISL_450261,WHO National Influenza Centre Russian Federation,WHO National Influenza Centre Russian Federation,Andrey Komissarov et al
EPI_ISL_450262,WHO National Influenza Centre Russian Federation,WHO National Influenza Centre Russian Federation,Andrey Komissarov et al
EPI_ISL_450263,WHO National Influenza Centre Russian Federation,WHO National Influenza Centre Russian Federation,Andrey Komissarov et al
EPI_ISL_450264,WHO National Influenza Centre Russian Federation,WHO National Influenza Centre Russian Federation,Andrey Komissarov et al
EPI_ISL_450265,WHO National Influenza Centre Russian Federation,WHO National Influenza Centre Russian Federation,Andrey Komissarov et al
EPI_ISL_450266,WHO National Influenza Centre Russian Federation,WHO National Influenza Centre Russian Federation,Andrey Komissarov et al
EPI_ISL_450267,WHO National Influenza Centre Russian Federation,WHO National Influenza Centre Russian Federation,Andrey Komissarov et al
EPI_ISL_450268,WHO National Influenza Centre Russian Federation,WHO National Influenza Centre Russian Federation,Andrey Komissarov et al
EPI_ISL_450269,WHO National Influenza Centre Russian Federation,WHO National Influenza Centre Russian Federation,Andrey Komissarov et al
EPI_ISL_450270,WHO National Influenza Centre Russian Federation,WHO National Influenza Centre Russian Federation,Andrey Komissarov et al
EPI_ISL_450271,WHO National Influenza Centre Russian Federation,WHO National Influenza Centre Russian Federation,Andrey Komissarov et al
EPI_ISL_450272,WHO National Influenza Centre Russian Federation,WHO National Influenza Centre Russian Federation,Andrey Komissarov et al
EPI_ISL_450273,WHO National Influenza Centre Russian Federation,WHO National Influenza Centre Russian Federation,Andrey Komissarov et al
EPI_ISL_450274,WHO National Influenza Centre Russian Federation,WHO National Influenza Centre Russian Federation,Andrey Komissarov et al
EPI_ISL_450277,WHO National Influenza Centre Russian Federation,WHO National Influenza Centre Russian Federation,Andrey Komissarov et al
EPI_ISL_450275,WHO National Influenza Centre Russian Federation,WHO National Influenza Centre Russian Federation,Andrey Komissarov et al
EPI_ISL_450276,WHO National Influenza Centre Russian Federation,WHO National Influenza Centre Russian Federation,Andrey Komissarov et al
EPI_ISL_450278,WHO National Influenza Centre Russian Federation,WHO National Influenza Centre Russian Federation,Andrey Komissarov et al
EPI_ISL_450279,WHO National Influenza Centre Russian Federation,WHO National Influenza Centre Russian Federation,Andrey Komissarov et al
EPI_ISL_450280,WHO National Influenza Centre Russian Federation,WHO National Influenza Centre Russian Federation,Andrey Komissarov et al
EPI_ISL_450281,WHO National Influenza Centre Russian Federation,WHO National Influenza Centre Russian Federation,Andrey Komissarov et al
EPI_ISL_450282,WHO National Influenza Centre Russian Federation,WHO National Influenza Centre Russian Federation,Andrey Komissarov et al
EPI_ISL_450283,WHO National Influenza Centre Russian Federation,WHO National Influenza Centre Russian Federation,Andrey Komissarov et al
EPI_ISL_450284,WHO National Influenza Centre Russian Federation,WHO National Influenza Centre Russian Federation,Andrey Komissarov et al
EPI_ISL_450285,WHO National Influenza Centre Russian Federation,WHO National Influenza Centre Russian Federation,Andrey Komissarov et al
EPI_ISL_450286,WHO National Influenza Centre Russian Federation,WHO National Influenza Centre Russian Federation,Andrey Komissarov et al
EPI_ISL_450287,WHO National Influenza Centre Russian Federation,WHO National Influenza Centre Russian Federation,Andrey Komissarov et al
EPI_ISL_450288,WHO National Influenza Centre Russian Federation,WHO National Influenza Centre Russian Federation,Andrey Komissarov et al
EPI_ISL_450289,WHO National Influenza Centre Russian Federation,WHO National Influenza Centre Russian Federation,Andrey Komissarov et al
EPI_ISL_450290,WHO National Influenza Centre Russian Federation,WHO National Influenza Centre Russian Federation,Andrey Komissarov et al
EPI_ISL_450291,WHO National Influenza Centre Russian Federation,WHO National Influenza Centre Russian Federation,Andrey Komissarov et al
EPI_ISL_450292,WHO National Influenza Centre Russian Federation,WHO National Influenza Centre Russian Federation,Andrey Komissarov et al
EPI_ISL_450293,WHO National Influenza Centre Russian Federation,WHO National Influenza Centre Russian Federation,Andrey Komissarov et al
EPI_ISL_428890,"State Research Center of Virology and Biotechnology VECTOR, Department of Collection of Microorganisms","State Research Center of Virology and Biotechnology VECTOR, Department of Collection of Microorganisms",Oleg V. Pyankov et al
EPI_ISL_428873,"State Research Center of Virology and Biotechnology VECTOR, Department of Collection of Microorganisms","State Research Center of Virology and Biotechnology VECTOR, Department of Collection of Microorganisms",Sergey A. Bodnev et al
EPI_ISL_428879,"State Research Center of Virology and Biotechnology VECTOR, Department of Collection of Microorganisms","State Research Center of Virology and Biotechnology VECTOR, Department of Collection of Microorganisms",Sergey A. Bodnev et al
EPI_ISL_428915,"State Research Center of Virology and Biotechnology VECTOR, Department of Collection of Microorganisms","State Research Center of Virology and Biotechnology VECTOR, Department of Collection of Microorganisms",Oleg V. Pyankov et al
EPI_ISL_428923,"State Research Center of Virology and Biotechnology VECTOR, Department of Collection of Microorganisms","State Research Center of Virology and Biotechnology VECTOR, Department of Collection of Microorganisms",Sergey A. Bodnev et al
EPI_ISL_428922,"State Research Center of Virology and Biotechnology VECTOR, Department of Collection of Microorganisms","State Research Center of Virology and Biotechnology VECTOR, Department of Collection of Microorganisms",Sergey A. Bodnev et al
EPI_ISL_428917,"State Research Center of Virology and Biotechnology VECTOR, Department of Collection of Microorganisms","State Research Center of Virology and Biotechnology VECTOR, Department of Collection of Microorganisms",Sergey A. Bodnev et al
EPI_ISL_428921,"State Research Center of Virology and Biotechnology VECTOR, Department of Collection of Microorganisms","State Research Center of Virology and Biotechnology VECTOR, Department of Collection of Microorganisms",Sergey A. Bodnev et al
EPI_ISL_427315,WHO National Influenza Centre Russian Federation,WHO National Influenza Centre Russian Federation,Andrey Komissarov et al
EPI_ISL_430112,WHO National Influenza Centre Russian Federation,WHO National Influenza Centre Russian Federation,Andrey Komissarov et al
EPI_ISL_428904,"State Research Center of Virology and Biotechnology VECTOR, Department of Collection of Microorganisms","State Research Center of Virology and Biotechnology VECTOR, Department of Collection of Microorganisms",Sergey A. Bodnev et al
EPI_ISL_428896,"State Research Center of Virology and Biotechnology VECTOR, Department of Collection of Microorganisms","State Research Center of Virology and Biotechnology VECTOR, Department of Collection of Microorganisms",Sergey A. Bodnev et al
EPI_ISL_428888,"State Research Center of Virology and Biotechnology VECTOR, Department of Collection of Microorganisms","State Research Center of Virology and Biotechnology VECTOR, Department of Collection of Microorganisms",Oleg V. Pyankov et al
EPI_ISL_428874,"State Research Center of Virology and Biotechnology VECTOR, Department of Collection of Microorganisms","State Research Center of Virology and Biotechnology VECTOR, Department of Collection of Microorganisms",Sergey A. Bodnev et al
EPI_ISL_428891,"State Research Center of Virology and Biotechnology VECTOR, Department of Collection of Microorganisms","State Research Center of Virology and Biotechnology VECTOR, Department of Collection of Microorganisms",Oleg V. Pyankov et al
EPI_ISL_413221,"West of Scotland Specialist Virology Centre, NHSGGC",MRC-University of Glasgow Centre for Virus Research,Emma Thomson et al
EPI_ISL_414024,"West of Scotland Specialist Virology Centre, NHSGGC",MRC-University of Glasgow Centre for Virus Research,Emma Thomson et al
EPI_ISL_414025,"West of Scotland Specialist Virology Centre, NHSGGC",MRC-University of Glasgow Centre for Virus Research,Emma Thomson et al
EPI_ISL_414026,"West of Scotland Specialist Virology Centre, NHSGGC",MRC-University of Glasgow Centre for Virus Research,Emma Thomson et al
EPI_ISL_414027,"West of Scotland Specialist Virology Centre, NHSGGC",MRC-University of Glasgow Centre for Virus Research,Emma Thomson et al
EPI_ISL_415628,"West of Scotland Specialist Virology Centre, NHSGGC",MRC-University of Glasgow Centre for Virus Research,Kathy Smollett et al
EPI_ISL_415630,"West of Scotland Specialist Virology Centre, NHSGGC",MRC-University of Glasgow Centre for Virus Research,Kathy Smollett et al
EPI_ISL_473508,"West of Scotland Specialist Virology Centre, NHSGGC / MRC-University of Glasgow Centre for Virus Research",COVID-19 Genomics UK (COG-UK) Consortium,Ana da Silva Filipe et al
EPI_ISL_415631,"West of Scotland Specialist Virology Centre, NHSGGC",MRC-University of Glasgow Centre for Virus Research,Kathy Smollett et al
EPI_ISL_425647,"West of Scotland Specialist Virology Centre, NHSGGC / MRC-University of Glasgow Centre for Virus Research",COVID-19 Genomics UK (COG-UK) Consortium,Ana da Silva Filipe et al
EPI_ISL_433498,"West of Scotland Specialist Virology Centre, NHSGGC / MRC-University of Glasgow Centre for Virus Research",COVID-19 Genomics UK (COG-UK) Consortium,Ana da Silva Filipe et al
EPI_ISL_438749,"West of Scotland Specialist Virology Centre, NHSGGC / MRC-University of Glasgow Centre for Virus Research",COVID-19 Genomics UK (COG-UK) Consortium,Ana da Silva Filipe et al
EPI_ISL_438750,"West of Scotland Specialist Virology Centre, NHSGGC / MRC-University of Glasgow Centre for Virus Research",COVID-19 Genomics UK (COG-UK) Consortium,Ana da Silva Filipe et al
EPI_ISL_425648,"West of Scotland Specialist Virology Centre, NHSGGC / MRC-University of Glasgow Centre for Virus Research",COVID-19 Genomics UK (COG-UK) Consortium,Ana da Silva Filipe et al
EPI_ISL_438751,"West of Scotland Specialist Virology Centre, NHSGGC / MRC-University of Glasgow Centre for Virus Research",COVID-19 Genomics UK (COG-UK) Consortium,Ana da Silva Filipe et al
EPI_ISL_438752,"West of Scotland Specialist Virology Centre, NHSGGC / MRC-University of Glasgow Centre for Virus Research",COVID-19 Genomics UK (COG-UK) Consortium,Ana da Silva Filipe et al
EPI_ISL_438753,"West of Scotland Specialist Virology Centre, NHSGGC / MRC-University of Glasgow Centre for Virus Research",COVID-19 Genomics UK (COG-UK) Consortium,Ana da Silva Filipe et al
EPI_ISL_425649,"West of Scotland Specialist Virology Centre, NHSGGC / MRC-University of Glasgow Centre for Virus Research",COVID-19 Genomics UK (COG-UK) Consortium,Ana da Silva Filipe et al
EPI_ISL_433499,"West of Scotland Specialist Virology Centre, NHSGGC / MRC-University of Glasgow Centre for Virus Research",COVID-19 Genomics UK (COG-UK) Consortium,Ana da Silva Filipe et al
EPI_ISL_425650,"West of Scotland Specialist Virology Centre, NHSGGC / MRC-University of Glasgow Centre for Virus Research",COVID-19 Genomics UK (COG-UK) Consortium,Ana da Silva Filipe et al
EPI_ISL_438754,"West of Scotland Specialist Virology Centre, NHSGGC / MRC-University of Glasgow Centre for Virus Research",COVID-19 Genomics UK (COG-UK) Consortium,Ana da Silva Filipe et al
EPI_ISL_433500,"West of Scotland Specialist Virology Centre, NHSGGC / MRC-University of Glasgow Centre for Virus Research",COVID-19 Genomics UK (COG-UK) Consortium,Ana da Silva Filipe et al
EPI_ISL_438755,"West of Scotland Specialist Virology Centre, NHSGGC / MRC-University of Glasgow Centre for Virus Research",COVID-19 Genomics UK (COG-UK) Consortium,Ana da Silva Filipe et al
EPI_ISL_425651,"West of Scotland Specialist Virology Centre, NHSGGC / MRC-University of Glasgow Centre for Virus Research",COVID-19 Genomics UK (COG-UK) Consortium,Ana da Silva Filipe et al
EPI_ISL_438756,"West of Scotland Specialist Virology Centre, NHSGGC / MRC-University of Glasgow Centre for Virus Research",COVID-19 Genomics UK (COG-UK) Consortium,Ana da Silva Filipe et al
EPI_ISL_438757,"West of Scotland Specialist Virology Centre, NHSGGC / MRC-University of Glasgow Centre for Virus Research",COVID-19 Genomics UK (COG-UK) Consortium,Ana da Silva Filipe et al
EPI_ISL_438758,"West of Scotland Specialist Virology Centre, NHSGGC / MRC-University of Glasgow Centre for Virus Research",COVID-19 Genomics UK (COG-UK) Consortium,Ana da Silva Filipe et al
EPI_ISL_456756,"West of Scotland Specialist Virology Centre, NHSGGC / MRC-University of Glasgow Centre for Virus Research",COVID-19 Genomics UK (COG-UK) Consortium,Ana da Silva Filipe et al
EPI_ISL_438759,"West of Scotland Specialist Virology Centre, NHSGGC / MRC-University of Glasgow Centre for Virus Research",COVID-19 Genomics UK (COG-UK) Consortium,Ana da Silva Filipe et al
EPI_ISL_433501,"West of Scotland Specialist Virology Centre, NHSGGC / MRC-University of Glasgow Centre for Virus Research",COVID-19 Genomics UK (COG-UK) Consortium,Ana da Silva Filipe et al
EPI_ISL_433502,"West of Scotland Specialist Virology Centre, NHSGGC / MRC-University of Glasgow Centre for Virus Research",COVID-19 Genomics UK (COG-UK) Consortium,Ana da Silva Filipe et al
EPI_ISL_438760,"West of Scotland Specialist Virology Centre, NHSGGC / MRC-University of Glasgow Centre for Virus Research",COVID-19 Genomics UK (COG-UK) Consortium,Ana da Silva Filipe et al
EPI_ISL_425652,"West of Scotland Specialist Virology Centre, NHSGGC / MRC-University of Glasgow Centre for Virus Research",COVID-19 Genomics UK (COG-UK) Consortium,Ana da Silva Filipe et al
EPI_ISL_433503,"West of Scotland Specialist Virology Centre, NHSGGC / MRC-University of Glasgow Centre for Virus Research",COVID-19 Genomics UK (COG-UK) Consortium,Ana da Silva Filipe et al
EPI_ISL_433504,"West of Scotland Specialist Virology Centre, NHSGGC / MRC-University of Glasgow Centre for Virus Research",COVID-19 Genomics UK (COG-UK) Consortium,Ana da Silva Filipe et al
EPI_ISL_438761,"West of Scotland Specialist Virology Centre, NHSGGC / MRC-University of Glasgow Centre for Virus Research",COVID-19 Genomics UK (COG-UK) Consortium,Ana da Silva Filipe et al
EPI_ISL_433505,"West of Scotland Specialist Virology Centre, NHSGGC / MRC-University of Glasgow Centre for Virus Research",COVID-19 Genomics UK (COG-UK) Consortium,Ana da Silva Filipe et al
EPI_ISL_433506,"West of Scotland Specialist Virology Centre, NHSGGC / MRC-University of Glasgow Centre for Virus Research",COVID-19 Genomics UK (COG-UK) Consortium,Ana da Silva Filipe et al
EPI_ISL_425653,"West of Scotland Specialist Virology Centre, NHSGGC / MRC-University of Glasgow Centre for Virus Research",COVID-19 Genomics UK (COG-UK) Consortium,Ana da Silva Filipe et al
EPI_ISL_438762,"West of Scotland Specialist Virology Centre, NHSGGC / MRC-University of Glasgow Centre for Virus Research",COVID-19 Genomics UK (COG-UK) Consortium,Ana da Silva Filipe et al
EPI_ISL_438763,"West of Scotland Specialist Virology Centre, NHSGGC / MRC-University of Glasgow Centre for Virus Research",COVID-19 Genomics UK (COG-UK) Consortium,Ana da Silva Filipe et al
EPI_ISL_425654,"West of Scotland Specialist Virology Centre, NHSGGC / MRC-University of Glasgow Centre for Virus Research",COVID-19 Genomics UK (COG-UK) Consortium,Ana da Silva Filipe et al
EPI_ISL_433507,"West of Scotland Specialist Virology Centre, NHSGGC / MRC-University of Glasgow Centre for Virus Research",COVID-19 Genomics UK (COG-UK) Consortium,Ana da Silva Filipe et al
EPI_ISL_433508,"West of Scotland Specialist Virology Centre, NHSGGC / MRC-University of Glasgow Centre for Virus Research",COVID-19 Genomics UK (COG-UK) Consortium,Ana da Silva Filipe et al
EPI_ISL_438764,"West of Scotland Specialist Virology Centre, NHSGGC / MRC-University of Glasgow Centre for Virus Research",COVID-19 Genomics UK (COG-UK) Consortium,Ana da Silva Filipe et al
EPI_ISL_433509,"West of Scotland Specialist Virology Centre, NHSGGC / MRC-University of Glasgow Centre for Virus Research",COVID-19 Genomics UK (COG-UK) Consortium,Ana da Silva Filipe et al
EPI_ISL_438765,"West of Scotland Specialist Virology Centre, NHSGGC / MRC-University of Glasgow Centre for Virus Research",COVID-19 Genomics UK (COG-UK) Consortium,Ana da Silva Filipe et al
EPI_ISL_425655,"West of Scotland Specialist Virology Centre, NHSGGC / MRC-University of Glasgow Centre for Virus Research",COVID-19 Genomics UK (COG-UK) Consortium,Ana da Silva Filipe et al
EPI_ISL_425656,"West of Scotland Specialist Virology Centre, NHSGGC / MRC-University of Glasgow Centre for Virus Research",COVID-19 Genomics UK (COG-UK) Consortium,Ana da Silva Filipe et al
EPI_ISL_433510,"West of Scotland Specialist Virology Centre, NHSGGC / MRC-University of Glasgow Centre for Virus Research",COVID-19 Genomics UK (COG-UK) Consortium,Ana da Silva Filipe et al
EPI_ISL_438766,"West of Scotland Specialist Virology Centre, NHSGGC / MRC-University of Glasgow Centre for Virus Research",COVID-19 Genomics UK (COG-UK) Consortium,Ana da Silva Filipe et al
EPI_ISL_433511,"West of Scotland Specialist Virology Centre, NHSGGC / MRC-University of Glasgow Centre for Virus Research",COVID-19 Genomics UK (COG-UK) Consortium,Ana da Silva Filipe et al
EPI_ISL_425657,"West of Scotland Specialist Virology Centre, NHSGGC / MRC-University of Glasgow Centre for Virus Research",COVID-19 Genomics UK (COG-UK) Consortium,Ana da Silva Filipe et al
EPI_ISL_433512,"West of Scotland Specialist Virology Centre, NHSGGC / MRC-University of Glasgow Centre for Virus Research",COVID-19 Genomics UK (COG-UK) Consortium,Ana da Silva Filipe et al
EPI_ISL_438767,"West of Scotland Specialist Virology Centre, NHSGGC / MRC-University of Glasgow Centre for Virus Research",COVID-19 Genomics UK (COG-UK) Consortium,Ana da Silva Filipe et al
EPI_ISL_425658,"West of Scotland Specialist Virology Centre, NHSGGC / MRC-University of Glasgow Centre for Virus Research",COVID-19 Genomics UK (COG-UK) Consortium,Ana da Silva Filipe et al
EPI_ISL_433514,"West of Scotland Specialist Virology Centre, NHSGGC / MRC-University of Glasgow Centre for Virus Research",COVID-19 Genomics UK (COG-UK) Consortium,Ana da Silva Filipe et al
EPI_ISL_433515,"West of Scotland Specialist Virology Centre, NHSGGC / MRC-University of Glasgow Centre for Virus Research",COVID-19 Genomics UK (COG-UK) Consortium,Ana da Silva Filipe et al
EPI_ISL_438768,"West of Scotland Specialist Virology Centre, NHSGGC / MRC-University of Glasgow Centre for Virus Research",COVID-19 Genomics UK (COG-UK) Consortium,Ana da Silva Filipe et al
EPI_ISL_433516,"West of Scotland Specialist Virology Centre, NHSGGC / MRC-University of Glasgow Centre for Virus Research",COVID-19 Genomics UK (COG-UK) Consortium,Ana da Silva Filipe et al
EPI_ISL_425659,"West of Scotland Specialist Virology Centre, NHSGGC / MRC-University of Glasgow Centre for Virus Research",COVID-19 Genomics UK (COG-UK) Consortium,Ana da Silva Filipe et al
EPI_ISL_433517,"West of Scotland Specialist Virology Centre, NHSGGC / MRC-University of Glasgow Centre for Virus Research",COVID-19 Genomics UK (COG-UK) Consortium,Ana da Silva Filipe et al
EPI_ISL_433518,"West of Scotland Specialist Virology Centre, NHSGGC / MRC-University of Glasgow Centre for Virus Research",COVID-19 Genomics UK (COG-UK) Consortium,Ana da Silva Filipe et al
EPI_ISL_433519,"West of Scotland Specialist Virology Centre, NHSGGC / MRC-University of Glasgow Centre for Virus Research",COVID-19 Genomics UK (COG-UK) Consortium,Ana da Silva Filipe et al
EPI_ISL_438769,"West of Scotland Specialist Virology Centre, NHSGGC / MRC-University of Glasgow Centre for Virus Research",COVID-19 Genomics UK (COG-UK) Consortium,Ana da Silva Filipe et al
EPI_ISL_425660,"West of Scotland Specialist Virology Centre, NHSGGC / MRC-University of Glasgow Centre for Virus Research",COVID-19 Genomics UK (COG-UK) Consortium,Ana da Silva Filipe et al
EPI_ISL_433520,"West of Scotland Specialist Virology Centre, NHSGGC / MRC-University of Glasgow Centre for Virus Research",COVID-19 Genomics UK (COG-UK) Consortium,Ana da Silva Filipe et al
EPI_ISL_433521,"West of Scotland Specialist Virology Centre, NHSGGC / MRC-University of Glasgow Centre for Virus Research",COVID-19 Genomics UK (COG-UK) Consortium,Ana da Silva Filipe et al
EPI_ISL_425661,"West of Scotland Specialist Virology Centre, NHSGGC / MRC-University of Glasgow Centre for Virus Research",COVID-19 Genomics UK (COG-UK) Consortium,Ana da Silva Filipe et al
EPI_ISL_438770,"West of Scotland Specialist Virology Centre, NHSGGC / MRC-University of Glasgow Centre for Virus Research",COVID-19 Genomics UK (COG-UK) Consortium,Ana da Silva Filipe et al
EPI_ISL_425662,"West of Scotland Specialist Virology Centre, NHSGGC / MRC-University of Glasgow Centre for Virus Research",COVID-19 Genomics UK (COG-UK) Consortium,Ana da Silva Filipe et al
EPI_ISL_438771,"West of Scotland Specialist Virology Centre, NHSGGC / MRC-University of Glasgow Centre for Virus Research",COVID-19 Genomics UK (COG-UK) Consortium,Ana da Silva Filipe et al
EPI_ISL_438772,"West of Scotland Specialist Virology Centre, NHSGGC / MRC-University of Glasgow Centre for Virus Research",COVID-19 Genomics UK (COG-UK) Consortium,Ana da Silva Filipe et al
EPI_ISL_438773,"West of Scotland Specialist Virology Centre, NHSGGC / MRC-University of Glasgow Centre for Virus Research",COVID-19 Genomics UK (COG-UK) Consortium,Ana da Silva Filipe et al
EPI_ISL_425663,"West of Scotland Specialist Virology Centre, NHSGGC / MRC-University of Glasgow Centre for Virus Research",COVID-19 Genomics UK (COG-UK) Consortium,Ana da Silva Filipe et al
EPI_ISL_425664,"West of Scotland Specialist Virology Centre, NHSGGC / MRC-University of Glasgow Centre for Virus Research",COVID-19 Genomics UK (COG-UK) Consortium,Ana da Silva Filipe et al
EPI_ISL_433522,"West of Scotland Specialist Virology Centre, NHSGGC / MRC-University of Glasgow Centre for Virus Research",COVID-19 Genomics UK (COG-UK) Consortium,Ana da Silva Filipe et al
EPI_ISL_438774,"West of Scotland Specialist Virology Centre, NHSGGC / MRC-University of Glasgow Centre for Virus Research",COVID-19 Genomics UK (COG-UK) Consortium,Ana da Silva Filipe et al
EPI_ISL_438775,"West of Scotland Specialist Virology Centre, NHSGGC / MRC-University of Glasgow Centre for Virus Research",COVID-19 Genomics UK (COG-UK) Consortium,Ana da Silva Filipe et al
EPI_ISL_438776,"West of Scotland Specialist Virology Centre, NHSGGC / MRC-University of Glasgow Centre for Virus Research",COVID-19 Genomics UK (COG-UK) Consortium,Ana da Silva Filipe et al
EPI_ISL_433523,"West of Scotland Specialist Virology Centre, NHSGGC / MRC-University of Glasgow Centre for Virus Research",COVID-19 Genomics UK (COG-UK) Consortium,Ana da Silva Filipe et al
EPI_ISL_425666,"West of Scotland Specialist Virology Centre, NHSGGC / MRC-University of Glasgow Centre for Virus Research",COVID-19 Genomics UK (COG-UK) Consortium,Ana da Silva Filipe et al
EPI_ISL_438777,"West of Scotland Specialist Virology Centre, NHSGGC / MRC-University of Glasgow Centre for Virus Research",COVID-19 Genomics UK (COG-UK) Consortium,Ana da Silva Filipe et al
EPI_ISL_438778,"West of Scotland Specialist Virology Centre, NHSGGC / MRC-University of Glasgow Centre for Virus Research",COVID-19 Genomics UK (COG-UK) Consortium,Ana da Silva Filipe et al
EPI_ISL_438779,"West of Scotland Specialist Virology Centre, NHSGGC / MRC-University of Glasgow Centre for Virus Research",COVID-19 Genomics UK (COG-UK) Consortium,Ana da Silva Filipe et al
EPI_ISL_425668,"West of Scotland Specialist Virology Centre, NHSGGC / MRC-University of Glasgow Centre for Virus Research",COVID-19 Genomics UK (COG-UK) Consortium,Ana da Silva Filipe et al
EPI_ISL_438780,"West of Scotland Specialist Virology Centre, NHSGGC / MRC-University of Glasgow Centre for Virus Research",COVID-19 Genomics UK (COG-UK) Consortium,Ana da Silva Filipe et al
EPI_ISL_433524,"West of Scotland Specialist Virology Centre, NHSGGC / MRC-University of Glasgow Centre for Virus Research",COVID-19 Genomics UK (COG-UK) Consortium,Ana da Silva Filipe et al
EPI_ISL_438781,"West of Scotland Specialist Virology Centre, NHSGGC / MRC-University of Glasgow Centre for Virus Research",COVID-19 Genomics UK (COG-UK) Consortium,Ana da Silva Filipe et al
EPI_ISL_438782,"West of Scotland Specialist Virology Centre, NHSGGC / MRC-University of Glasgow Centre for Virus Research",COVID-19 Genomics UK (COG-UK) Consortium,Ana da Silva Filipe et al
EPI_ISL_425669,"West of Scotland Specialist Virology Centre, NHSGGC / MRC-University of Glasgow Centre for Virus Research",COVID-19 Genomics UK (COG-UK) Consortium,Ana da Silva Filipe et al
EPI_ISL_433525,"West of Scotland Specialist Virology Centre, NHSGGC / MRC-University of Glasgow Centre for Virus Research",COVID-19 Genomics UK (COG-UK) Consortium,Ana da Silva Filipe et al
EPI_ISL_438783,"West of Scotland Specialist Virology Centre, NHSGGC / MRC-University of Glasgow Centre for Virus Research",COVID-19 Genomics UK (COG-UK) Consortium,Ana da Silva Filipe et al
EPI_ISL_433526,"West of Scotland Specialist Virology Centre, NHSGGC / MRC-University of Glasgow Centre for Virus Research",COVID-19 Genomics UK (COG-UK) Consortium,Ana da Silva Filipe et al
EPI_ISL_433527,"West of Scotland Specialist Virology Centre, NHSGGC / MRC-University of Glasgow Centre for Virus Research",COVID-19 Genomics UK (COG-UK) Consortium,Ana da Silva Filipe et al
EPI_ISL_438784,"West of Scotland Specialist Virology Centre, NHSGGC / MRC-University of Glasgow Centre for Virus Research",COVID-19 Genomics UK (COG-UK) Consortium,Ana da Silva Filipe et al
EPI_ISL_433528,"West of Scotland Specialist Virology Centre, NHSGGC / MRC-University of Glasgow Centre for Virus Research",COVID-19 Genomics UK (COG-UK) Consortium,Ana da Silva Filipe et al
EPI_ISL_433529,"West of Scotland Specialist Virology Centre, NHSGGC / MRC-University of Glasgow Centre for Virus Research",COVID-19 Genomics UK (COG-UK) Consortium,Ana da Silva Filipe et al
EPI_ISL_433530,"West of Scotland Specialist Virology Centre, NHSGGC / MRC-University of Glasgow Centre for Virus Research",COVID-19 Genomics UK (COG-UK) Consortium,Ana da Silva Filipe et al
EPI_ISL_433531,"West of Scotland Specialist Virology Centre, NHSGGC / MRC-University of Glasgow Centre for Virus Research",COVID-19 Genomics UK (COG-UK) Consortium,Ana da Silva Filipe et al
EPI_ISL_425670,"West of Scotland Specialist Virology Centre, NHSGGC / MRC-University of Glasgow Centre for Virus Research",COVID-19 Genomics UK (COG-UK) Consortium,Ana da Silva Filipe et al
EPI_ISL_438785,"West of Scotland Specialist Virology Centre, NHSGGC / MRC-University of Glasgow Centre for Virus Research",COVID-19 Genomics UK (COG-UK) Consortium,Ana da Silva Filipe et al
EPI_ISL_425671,"West of Scotland Specialist Virology Centre, NHSGGC / MRC-University of Glasgow Centre for Virus Research",COVID-19 Genomics UK (COG-UK) Consortium,Ana da Silva Filipe et al
EPI_ISL_433532,"West of Scotland Specialist Virology Centre, NHSGGC / MRC-University of Glasgow Centre for Virus Research",COVID-19 Genomics UK (COG-UK) Consortium,Ana da Silva Filipe et al
EPI_ISL_477821,"West of Scotland Specialist Virology Centre, NHSGGC / MRC-University of Glasgow Centre for Virus Research",COVID-19 Genomics UK (COG-UK) Consortium,Ana da Silva Filipe et al
EPI_ISL_438786,"West of Scotland Specialist Virology Centre, NHSGGC / MRC-University of Glasgow Centre for Virus Research",COVID-19 Genomics UK (COG-UK) Consortium,Ana da Silva Filipe et al
EPI_ISL_433533,"West of Scotland Specialist Virology Centre, NHSGGC / MRC-University of Glasgow Centre for Virus Research",COVID-19 Genomics UK (COG-UK) Consortium,Ana da Silva Filipe et al
EPI_ISL_453006,"West of Scotland Specialist Virology Centre, NHSGGC / MRC-University of Glasgow Centre for Virus Research",COVID-19 Genomics UK (COG-UK) Consortium,Ana da Silva Filipe et al
EPI_ISL_425672,"West of Scotland Specialist Virology Centre, NHSGGC / MRC-University of Glasgow Centre for Virus Research",COVID-19 Genomics UK (COG-UK) Consortium,Ana da Silva Filipe et al
EPI_ISL_425673,"West of Scotland Specialist Virology Centre, NHSGGC / MRC-University of Glasgow Centre for Virus Research",COVID-19 Genomics UK (COG-UK) Consortium,Ana da Silva Filipe et al
EPI_ISL_438787,"West of Scotland Specialist Virology Centre, NHSGGC / MRC-University of Glasgow Centre for Virus Research",COVID-19 Genomics UK (COG-UK) Consortium,Ana da Silva Filipe et al
EPI_ISL_433534,"West of Scotland Specialist Virology Centre, NHSGGC / MRC-University of Glasgow Centre for Virus Research",COVID-19 Genomics UK (COG-UK) Consortium,Ana da Silva Filipe et al
EPI_ISL_433535,"West of Scotland Specialist Virology Centre, NHSGGC / MRC-University of Glasgow Centre for Virus Research",COVID-19 Genomics UK (COG-UK) Consortium,Ana da Silva Filipe et al
EPI_ISL_433536,"West of Scotland Specialist Virology Centre, NHSGGC / MRC-University of Glasgow Centre for Virus Research",COVID-19 Genomics UK (COG-UK) Consortium,Ana da Silva Filipe et al
EPI_ISL_425674,"West of Scotland Specialist Virology Centre, NHSGGC / MRC-University of Glasgow Centre for Virus Research",COVID-19 Genomics UK (COG-UK) Consortium,Ana da Silva Filipe et al
EPI_ISL_433537,"West of Scotland Specialist Virology Centre, NHSGGC / MRC-University of Glasgow Centre for Virus Research",COVID-19 Genomics UK (COG-UK) Consortium,Ana da Silva Filipe et al
EPI_ISL_433538,"West of Scotland Specialist Virology Centre, NHSGGC / MRC-University of Glasgow Centre for Virus Research",COVID-19 Genomics UK (COG-UK) Consortium,Ana da Silva Filipe et al
EPI_ISL_433539,"West of Scotland Specialist Virology Centre, NHSGGC / MRC-University of Glasgow Centre for Virus Research",COVID-19 Genomics UK (COG-UK) Consortium,Ana da Silva Filipe et al
EPI_ISL_438788,"West of Scotland Specialist Virology Centre, NHSGGC / MRC-University of Glasgow Centre for Virus Research",COVID-19 Genomics UK (COG-UK) Consortium,Ana da Silva Filipe et al
EPI_ISL_425675,"West of Scotland Specialist Virology Centre, NHSGGC / MRC-University of Glasgow Centre for Virus Research",COVID-19 Genomics UK (COG-UK) Consortium,Ana da Silva Filipe et al
EPI_ISL_438789,"West of Scotland Specialist Virology Centre, NHSGGC / MRC-University of Glasgow Centre for Virus Research",COVID-19 Genomics UK (COG-UK) Consortium,Ana da Silva Filipe et al
EPI_ISL_433540,"West of Scotland Specialist Virology Centre, NHSGGC / MRC-University of Glasgow Centre for Virus Research",COVID-19 Genomics UK (COG-UK) Consortium,Ana da Silva Filipe et al
EPI_ISL_433541,"West of Scotland Specialist Virology Centre, NHSGGC / MRC-University of Glasgow Centre for Virus Research",COVID-19 Genomics UK (COG-UK) Consortium,Ana da Silva Filipe et al
EPI_ISL_433542,"West of Scotland Specialist Virology Centre, NHSGGC / MRC-University of Glasgow Centre for Virus Research",COVID-19 Genomics UK (COG-UK) Consortium,Ana da Silva Filipe et al
EPI_ISL_425676,"West of Scotland Specialist Virology Centre, NHSGGC / MRC-University of Glasgow Centre for Virus Research",COVID-19 Genomics UK (COG-UK) Consortium,Ana da Silva Filipe et al
EPI_ISL_433543,"West of Scotland Specialist Virology Centre, NHSGGC / MRC-University of Glasgow Centre for Virus Research",COVID-19 Genomics UK (COG-UK) Consortium,Ana da Silva Filipe et al
EPI_ISL_433544,"West of Scotland Specialist Virology Centre, NHSGGC / MRC-University of Glasgow Centre for Virus Research",COVID-19 Genomics UK (COG-UK) Consortium,Ana da Silva Filipe et al
EPI_ISL_433545,"West of Scotland Specialist Virology Centre, NHSGGC / MRC-University of Glasgow Centre for Virus Research",COVID-19 Genomics UK (COG-UK) Consortium,Ana da Silva Filipe et al
EPI_ISL_433546,"West of Scotland Specialist Virology Centre, NHSGGC / MRC-University of Glasgow Centre for Virus Research",COVID-19 Genomics UK (COG-UK) Consortium,Ana da Silva Filipe et al
EPI_ISL_448116,"West of Scotland Specialist Virology Centre, NHSGGC / MRC-University of Glasgow Centre for Virus Research",COVID-19 Genomics UK (COG-UK) Consortium,Ana da Silva Filipe et al
EPI_ISL_425677,"West of Scotland Specialist Virology Centre, NHSGGC / MRC-University of Glasgow Centre for Virus Research",COVID-19 Genomics UK (COG-UK) Consortium,Ana da Silva Filipe et al
EPI_ISL_438791,"West of Scotland Specialist Virology Centre, NHSGGC / MRC-University of Glasgow Centre for Virus Research",COVID-19 Genomics UK (COG-UK) Consortium,Ana da Silva Filipe et al
EPI_ISL_433547,"West of Scotland Specialist Virology Centre, NHSGGC / MRC-University of Glasgow Centre for Virus Research",COVID-19 Genomics UK (COG-UK) Consortium,Ana da Silva Filipe et al
EPI_ISL_438792,"West of Scotland Specialist Virology Centre, NHSGGC / MRC-University of Glasgow Centre for Virus Research",COVID-19 Genomics UK (COG-UK) Consortium,Ana da Silva Filipe et al
EPI_ISL_433548,"West of Scotland Specialist Virology Centre, NHSGGC / MRC-University of Glasgow Centre for Virus Research",COVID-19 Genomics UK (COG-UK) Consortium,Ana da Silva Filipe et al
EPI_ISL_438793,"West of Scotland Specialist Virology Centre, NHSGGC / MRC-University of Glasgow Centre for Virus Research",COVID-19 Genomics UK (COG-UK) Consortium,Ana da Silva Filipe et al
EPI_ISL_425678,"West of Scotland Specialist Virology Centre, NHSGGC / MRC-University of Glasgow Centre for Virus Research",COVID-19 Genomics UK (COG-UK) Consortium,Ana da Silva Filipe et al
EPI_ISL_453007,"West of Scotland Specialist Virology Centre, NHSGGC / MRC-University of Glasgow Centre for Virus Research",COVID-19 Genomics UK (COG-UK) Consortium,Ana da Silva Filipe et al
EPI_ISL_433549,"West of Scotland Specialist Virology Centre, NHSGGC / MRC-University of Glasgow Centre for Virus Research",COVID-19 Genomics UK (COG-UK) Consortium,Ana da Silva Filipe et al
EPI_ISL_433550,"West of Scotland Specialist Virology Centre, NHSGGC / MRC-University of Glasgow Centre for Virus Research",COVID-19 Genomics UK (COG-UK) Consortium,Ana da Silva Filipe et al
EPI_ISL_433551,"West of Scotland Specialist Virology Centre, NHSGGC / MRC-University of Glasgow Centre for Virus Research",COVID-19 Genomics UK (COG-UK) Consortium,Ana da Silva Filipe et al
EPI_ISL_433552,"West of Scotland Specialist Virology Centre, NHSGGC / MRC-University of Glasgow Centre for Virus Research",COVID-19 Genomics UK (COG-UK) Consortium,Ana da Silva Filipe et al
EPI_ISL_433553,"West of Scotland Specialist Virology Centre, NHSGGC / MRC-University of Glasgow Centre for Virus Research",COVID-19 Genomics UK (COG-UK) Consortium,Ana da Silva Filipe et al
EPI_ISL_425679,"West of Scotland Specialist Virology Centre, NHSGGC / MRC-University of Glasgow Centre for Virus Research",COVID-19 Genomics UK (COG-UK) Consortium,Ana da Silva Filipe et al
EPI_ISL_433554,"West of Scotland Specialist Virology Centre, NHSGGC / MRC-University of Glasgow Centre for Virus Research",COVID-19 Genomics UK (COG-UK) Consortium,Ana da Silva Filipe et al
EPI_ISL_433555,"West of Scotland Specialist Virology Centre, NHSGGC / MRC-University of Glasgow Centre for Virus Research",COVID-19 Genomics UK (COG-UK) Consortium,Ana da Silva Filipe et al
EPI_ISL_433556,"West of Scotland Specialist Virology Centre, NHSGGC / MRC-University of Glasgow Centre for Virus Research",COVID-19 Genomics UK (COG-UK) Consortium,Ana da Silva Filipe et al
EPI_ISL_433557,"West of Scotland Specialist Virology Centre, NHSGGC / MRC-University of Glasgow Centre for Virus Research",COVID-19 Genomics UK (COG-UK) Consortium,Ana da Silva Filipe et al
EPI_ISL_438795,"West of Scotland Specialist Virology Centre, NHSGGC / MRC-University of Glasgow Centre for Virus Research",COVID-19 Genomics UK (COG-UK) Consortium,Ana da Silva Filipe et al
EPI_ISL_425680,"West of Scotland Specialist Virology Centre, NHSGGC / MRC-University of Glasgow Centre for Virus Research",COVID-19 Genomics UK (COG-UK) Consortium,Ana da Silva Filipe et al
EPI_ISL_433558,"West of Scotland Specialist Virology Centre, NHSGGC / MRC-University of Glasgow Centre for Virus Research",COVID-19 Genomics UK (COG-UK) Consortium,Ana da Silva Filipe et al
EPI_ISL_433559,"West of Scotland Specialist Virology Centre, NHSGGC / MRC-University of Glasgow Centre for Virus Research",COVID-19 Genomics UK (COG-UK) Consortium,Ana da Silva Filipe et al
EPI_ISL_433560,"West of Scotland Specialist Virology Centre, NHSGGC / MRC-University of Glasgow Centre for Virus Research",COVID-19 Genomics UK (COG-UK) Consortium,Ana da Silva Filipe et al
EPI_ISL_433561,"West of Scotland Specialist Virology Centre, NHSGGC / MRC-University of Glasgow Centre for Virus Research",COVID-19 Genomics UK (COG-UK) Consortium,Ana da Silva Filipe et al
EPI_ISL_433562,"West of Scotland Specialist Virology Centre, NHSGGC / MRC-University of Glasgow Centre for Virus Research",COVID-19 Genomics UK (COG-UK) Consortium,Ana da Silva Filipe et al
EPI_ISL_425681,"West of Scotland Specialist Virology Centre, NHSGGC / MRC-University of Glasgow Centre for Virus Research",COVID-19 Genomics UK (COG-UK) Consortium,Ana da Silva Filipe et al
EPI_ISL_433563,"West of Scotland Specialist Virology Centre, NHSGGC / MRC-University of Glasgow Centre for Virus Research",COVID-19 Genomics UK (COG-UK) Consortium,Ana da Silva Filipe et al
EPI_ISL_433564,"West of Scotland Specialist Virology Centre, NHSGGC / MRC-University of Glasgow Centre for Virus Research",COVID-19 Genomics UK (COG-UK) Consortium,Ana da Silva Filipe et al
EPI_ISL_433565,"West of Scotland Specialist Virology Centre, NHSGGC / MRC-University of Glasgow Centre for Virus Research",COVID-19 Genomics UK (COG-UK) Consortium,Ana da Silva Filipe et al
EPI_ISL_438797,"West of Scotland Specialist Virology Centre, NHSGGC / MRC-University of Glasgow Centre for Virus Research",COVID-19 Genomics UK (COG-UK) Consortium,Ana da Silva Filipe et al
EPI_ISL_425682,"West of Scotland Specialist Virology Centre, NHSGGC / MRC-University of Glasgow Centre for Virus Research",COVID-19 Genomics UK (COG-UK) Consortium,Ana da Silva Filipe et al
EPI_ISL_433566,"West of Scotland Specialist Virology Centre, NHSGGC / MRC-University of Glasgow Centre for Virus Research",COVID-19 Genomics UK (COG-UK) Consortium,Ana da Silva Filipe et al
EPI_ISL_433567,"West of Scotland Specialist Virology Centre, NHSGGC / MRC-University of Glasgow Centre for Virus Research",COVID-19 Genomics UK (COG-UK) Consortium,Ana da Silva Filipe et al
EPI_ISL_425683,"West of Scotland Specialist Virology Centre, NHSGGC / MRC-University of Glasgow Centre for Virus Research",COVID-19 Genomics UK (COG-UK) Consortium,Ana da Silva Filipe et al
EPI_ISL_425684,"West of Scotland Specialist Virology Centre, NHSGGC / MRC-University of Glasgow Centre for Virus Research",COVID-19 Genomics UK (COG-UK) Consortium,Ana da Silva Filipe et al
EPI_ISL_433568,"West of Scotland Specialist Virology Centre, NHSGGC / MRC-University of Glasgow Centre for Virus Research",COVID-19 Genomics UK (COG-UK) Consortium,Ana da Silva Filipe et al
EPI_ISL_438798,"West of Scotland Specialist Virology Centre, NHSGGC / MRC-University of Glasgow Centre for Virus Research",COVID-19 Genomics UK (COG-UK) Consortium,Ana da Silva Filipe et al
EPI_ISL_433569,"West of Scotland Specialist Virology Centre, NHSGGC / MRC-University of Glasgow Centre for Virus Research",COVID-19 Genomics UK (COG-UK) Consortium,Ana da Silva Filipe et al
EPI_ISL_433570,"West of Scotland Specialist Virology Centre, NHSGGC / MRC-University of Glasgow Centre for Virus Research",COVID-19 Genomics UK (COG-UK) Consortium,Ana da Silva Filipe et al
EPI_ISL_433571,"West of Scotland Specialist Virology Centre, NHSGGC / MRC-University of Glasgow Centre for Virus Research",COVID-19 Genomics UK (COG-UK) Consortium,Ana da Silva Filipe et al
EPI_ISL_433572,"West of Scotland Specialist Virology Centre, NHSGGC / MRC-University of Glasgow Centre for Virus Research",COVID-19 Genomics UK (COG-UK) Consortium,Ana da Silva Filipe et al
EPI_ISL_433573,"West of Scotland Specialist Virology Centre, NHSGGC / MRC-University of Glasgow Centre for Virus Research",COVID-19 Genomics UK (COG-UK) Consortium,Ana da Silva Filipe et al
EPI_ISL_425685,"West of Scotland Specialist Virology Centre, NHSGGC / MRC-University of Glasgow Centre for Virus Research",COVID-19 Genomics UK (COG-UK) Consortium,Ana da Silva Filipe et al
EPI_ISL_433574,"West of Scotland Specialist Virology Centre, NHSGGC / MRC-University of Glasgow Centre for Virus Research",COVID-19 Genomics UK (COG-UK) Consortium,Ana da Silva Filipe et al
EPI_ISL_433575,"West of Scotland Specialist Virology Centre, NHSGGC / MRC-University of Glasgow Centre for Virus Research",COVID-19 Genomics UK (COG-UK) Consortium,Ana da Silva Filipe et al
EPI_ISL_438799,"West of Scotland Specialist Virology Centre, NHSGGC / MRC-University of Glasgow Centre for Virus Research",COVID-19 Genomics UK (COG-UK) Consortium,Ana da Silva Filipe et al
EPI_ISL_433576,"West of Scotland Specialist Virology Centre, NHSGGC / MRC-University of Glasgow Centre for Virus Research",COVID-19 Genomics UK (COG-UK) Consortium,Ana da Silva Filipe et al
EPI_ISL_438801,"West of Scotland Specialist Virology Centre, NHSGGC / MRC-University of Glasgow Centre for Virus Research",COVID-19 Genomics UK (COG-UK) Consortium,Ana da Silva Filipe et al
EPI_ISL_438802,"West of Scotland Specialist Virology Centre, NHSGGC / MRC-University of Glasgow Centre for Virus Research",COVID-19 Genomics UK (COG-UK) Consortium,Ana da Silva Filipe et al
EPI_ISL_433577,"West of Scotland Specialist Virology Centre, NHSGGC / MRC-University of Glasgow Centre for Virus Research",COVID-19 Genomics UK (COG-UK) Consortium,Ana da Silva Filipe et al
EPI_ISL_425686,"West of Scotland Specialist Virology Centre, NHSGGC / MRC-University of Glasgow Centre for Virus Research",COVID-19 Genomics UK (COG-UK) Consortium,Ana da Silva Filipe et al
EPI_ISL_438804,"West of Scotland Specialist Virology Centre, NHSGGC / MRC-University of Glasgow Centre for Virus Research",COVID-19 Genomics UK (COG-UK) Consortium,Ana da Silva Filipe et al
EPI_ISL_433578,"West of Scotland Specialist Virology Centre, NHSGGC / MRC-University of Glasgow Centre for Virus Research",COVID-19 Genomics UK (COG-UK) Consortium,Ana da Silva Filipe et al
EPI_ISL_433579,"West of Scotland Specialist Virology Centre, NHSGGC / MRC-University of Glasgow Centre for Virus Research",COVID-19 Genomics UK (COG-UK) Consortium,Ana da Silva Filipe et al
EPI_ISL_438805,"West of Scotland Specialist Virology Centre, NHSGGC / MRC-University of Glasgow Centre for Virus Research",COVID-19 Genomics UK (COG-UK) Consortium,Ana da Silva Filipe et al
EPI_ISL_433580,"West of Scotland Specialist Virology Centre, NHSGGC / MRC-University of Glasgow Centre for Virus Research",COVID-19 Genomics UK (COG-UK) Consortium,Ana da Silva Filipe et al
EPI_ISL_438806,"West of Scotland Specialist Virology Centre, NHSGGC / MRC-University of Glasgow Centre for Virus Research",COVID-19 Genomics UK (COG-UK) Consortium,Ana da Silva Filipe et al
EPI_ISL_433581,"West of Scotland Specialist Virology Centre, NHSGGC / MRC-University of Glasgow Centre for Virus Research",COVID-19 Genomics UK (COG-UK) Consortium,Ana da Silva Filipe et al
EPI_ISL_425687,"West of Scotland Specialist Virology Centre, NHSGGC / MRC-University of Glasgow Centre for Virus Research",COVID-19 Genomics UK (COG-UK) Consortium,Ana da Silva Filipe et al
EPI_ISL_433582,"West of Scotland Specialist Virology Centre, NHSGGC / MRC-University of Glasgow Centre for Virus Research",COVID-19 Genomics UK (COG-UK) Consortium,Ana da Silva Filipe et al
EPI_ISL_433583,"West of Scotland Specialist Virology Centre, NHSGGC / MRC-University of Glasgow Centre for Virus Research",COVID-19 Genomics UK (COG-UK) Consortium,Ana da Silva Filipe et al
EPI_ISL_433584,"West of Scotland Specialist Virology Centre, NHSGGC / MRC-University of Glasgow Centre for Virus Research",COVID-19 Genomics UK (COG-UK) Consortium,Ana da Silva Filipe et al
EPI_ISL_433585,"West of Scotland Specialist Virology Centre, NHSGGC / MRC-University of Glasgow Centre for Virus Research",COVID-19 Genomics UK (COG-UK) Consortium,Ana da Silva Filipe et al
EPI_ISL_433586,"West of Scotland Specialist Virology Centre, NHSGGC / MRC-University of Glasgow Centre for Virus Research",COVID-19 Genomics UK (COG-UK) Consortium,Ana da Silva Filipe et al
EPI_ISL_433587,"West of Scotland Specialist Virology Centre, NHSGGC / MRC-University of Glasgow Centre for Virus Research",COVID-19 Genomics UK (COG-UK) Consortium,Ana da Silva Filipe et al
EPI_ISL_425688,"West of Scotland Specialist Virology Centre, NHSGGC / MRC-University of Glasgow Centre for Virus Research",COVID-19 Genomics UK (COG-UK) Consortium,Ana da Silva Filipe et al
EPI_ISL_438811,"West of Scotland Specialist Virology Centre, NHSGGC / MRC-University of Glasgow Centre for Virus Research",COVID-19 Genomics UK (COG-UK) Consortium,Ana da Silva Filipe et al
EPI_ISL_433588,"West of Scotland Specialist Virology Centre, NHSGGC / MRC-University of Glasgow Centre for Virus Research",COVID-19 Genomics UK (COG-UK) Consortium,Ana da Silva Filipe et al
EPI_ISL_433589,"West of Scotland Specialist Virology Centre, NHSGGC / MRC-University of Glasgow Centre for Virus Research",COVID-19 Genomics UK (COG-UK) Consortium,Ana da Silva Filipe et al
EPI_ISL_438812,"West of Scotland Specialist Virology Centre, NHSGGC / MRC-University of Glasgow Centre for Virus Research",COVID-19 Genomics UK (COG-UK) Consortium,Ana da Silva Filipe et al
EPI_ISL_438813,"West of Scotland Specialist Virology Centre, NHSGGC / MRC-University of Glasgow Centre for Virus Research",COVID-19 Genomics UK (COG-UK) Consortium,Ana da Silva Filipe et al
EPI_ISL_438814,"West of Scotland Specialist Virology Centre, NHSGGC / MRC-University of Glasgow Centre for Virus Research",COVID-19 Genomics UK (COG-UK) Consortium,Ana da Silva Filipe et al
EPI_ISL_438815,"West of Scotland Specialist Virology Centre, NHSGGC / MRC-University of Glasgow Centre for Virus Research",COVID-19 Genomics UK (COG-UK) Consortium,Ana da Silva Filipe et al
EPI_ISL_438816,"West of Scotland Specialist Virology Centre, NHSGGC / MRC-University of Glasgow Centre for Virus Research",COVID-19 Genomics UK (COG-UK) Consortium,Ana da Silva Filipe et al
EPI_ISL_433590,"West of Scotland Specialist Virology Centre, NHSGGC / MRC-University of Glasgow Centre for Virus Research",COVID-19 Genomics UK (COG-UK) Consortium,Ana da Silva Filipe et al
EPI_ISL_438817,"West of Scotland Specialist Virology Centre, NHSGGC / MRC-University of Glasgow Centre for Virus Research",COVID-19 Genomics UK (COG-UK) Consortium,Ana da Silva Filipe et al
EPI_ISL_433591,"West of Scotland Specialist Virology Centre, NHSGGC / MRC-University of Glasgow Centre for Virus Research",COVID-19 Genomics UK (COG-UK) Consortium,Ana da Silva Filipe et al
EPI_ISL_433592,"West of Scotland Specialist Virology Centre, NHSGGC / MRC-University of Glasgow Centre for Virus Research",COVID-19 Genomics UK (COG-UK) Consortium,Ana da Silva Filipe et al
EPI_ISL_438818,"West of Scotland Specialist Virology Centre, NHSGGC / MRC-University of Glasgow Centre for Virus Research",COVID-19 Genomics UK (COG-UK) Consortium,Ana da Silva Filipe et al
EPI_ISL_433593,"West of Scotland Specialist Virology Centre, NHSGGC / MRC-University of Glasgow Centre for Virus Research",COVID-19 Genomics UK (COG-UK) Consortium,Ana da Silva Filipe et al
EPI_ISL_433594,"West of Scotland Specialist Virology Centre, NHSGGC / MRC-University of Glasgow Centre for Virus Research",COVID-19 Genomics UK (COG-UK) Consortium,Ana da Silva Filipe et al
EPI_ISL_425690,"West of Scotland Specialist Virology Centre, NHSGGC / MRC-University of Glasgow Centre for Virus Research",COVID-19 Genomics UK (COG-UK) Consortium,Ana da Silva Filipe et al
EPI_ISL_433595,"West of Scotland Specialist Virology Centre, NHSGGC / MRC-University of Glasgow Centre for Virus Research",COVID-19 Genomics UK (COG-UK) Consortium,Ana da Silva Filipe et al
EPI_ISL_433596,"West of Scotland Specialist Virology Centre, NHSGGC / MRC-University of Glasgow Centre for Virus Research",COVID-19 Genomics UK (COG-UK) Consortium,Ana da Silva Filipe et al
EPI_ISL_433597,"West of Scotland Specialist Virology Centre, NHSGGC / MRC-University of Glasgow Centre for Virus Research",COVID-19 Genomics UK (COG-UK) Consortium,Ana da Silva Filipe et al
EPI_ISL_433598,"West of Scotland Specialist Virology Centre, NHSGGC / MRC-University of Glasgow Centre for Virus Research",COVID-19 Genomics UK (COG-UK) Consortium,Ana da Silva Filipe et al
EPI_ISL_438821,"West of Scotland Specialist Virology Centre, NHSGGC / MRC-University of Glasgow Centre for Virus Research",COVID-19 Genomics UK (COG-UK) Consortium,Ana da Silva Filipe et al
EPI_ISL_438822,"West of Scotland Specialist Virology Centre, NHSGGC / MRC-University of Glasgow Centre for Virus Research",COVID-19 Genomics UK (COG-UK) Consortium,Ana da Silva Filipe et al
EPI_ISL_438823,"West of Scotland Specialist Virology Centre, NHSGGC / MRC-University of Glasgow Centre for Virus Research",COVID-19 Genomics UK (COG-UK) Consortium,Ana da Silva Filipe et al
EPI_ISL_433599,"West of Scotland Specialist Virology Centre, NHSGGC / MRC-University of Glasgow Centre for Virus Research",COVID-19 Genomics UK (COG-UK) Consortium,Ana da Silva Filipe et al
EPI_ISL_438824,"West of Scotland Specialist Virology Centre, NHSGGC / MRC-University of Glasgow Centre for Virus Research",COVID-19 Genomics UK (COG-UK) Consortium,Ana da Silva Filipe et al
EPI_ISL_425691,"West of Scotland Specialist Virology Centre, NHSGGC / MRC-University of Glasgow Centre for Virus Research",COVID-19 Genomics UK (COG-UK) Consortium,Ana da Silva Filipe et al
EPI_ISL_433600,"West of Scotland Specialist Virology Centre, NHSGGC / MRC-University of Glasgow Centre for Virus Research",COVID-19 Genomics UK (COG-UK) Consortium,Ana da Silva Filipe et al
EPI_ISL_433601,"West of Scotland Specialist Virology Centre, NHSGGC / MRC-University of Glasgow Centre for Virus Research",COVID-19 Genomics UK (COG-UK) Consortium,Ana da Silva Filipe et al
EPI_ISL_438827,"West of Scotland Specialist Virology Centre, NHSGGC / MRC-University of Glasgow Centre for Virus Research",COVID-19 Genomics UK (COG-UK) Consortium,Ana da Silva Filipe et al
EPI_ISL_433602,"West of Scotland Specialist Virology Centre, NHSGGC / MRC-University of Glasgow Centre for Virus Research",COVID-19 Genomics UK (COG-UK) Consortium,Ana da Silva Filipe et al
EPI_ISL_438829,"West of Scotland Specialist Virology Centre, NHSGGC / MRC-University of Glasgow Centre for Virus Research",COVID-19 Genomics UK (COG-UK) Consortium,Ana da Silva Filipe et al
EPI_ISL_425692,"West of Scotland Specialist Virology Centre, NHSGGC / MRC-University of Glasgow Centre for Virus Research",COVID-19 Genomics UK (COG-UK) Consortium,Ana da Silva Filipe et al
EPI_ISL_425693,"West of Scotland Specialist Virology Centre, NHSGGC / MRC-University of Glasgow Centre for Virus Research",COVID-19 Genomics UK (COG-UK) Consortium,Ana da Silva Filipe et al
EPI_ISL_433603,"West of Scotland Specialist Virology Centre, NHSGGC / MRC-University of Glasgow Centre for Virus Research",COVID-19 Genomics UK (COG-UK) Consortium,Ana da Silva Filipe et al
EPI_ISL_448117,"West of Scotland Specialist Virology Centre, NHSGGC / MRC-University of Glasgow Centre for Virus Research",COVID-19 Genomics UK (COG-UK) Consortium,Ana da Silva Filipe et al
EPI_ISL_433604,"West of Scotland Specialist Virology Centre, NHSGGC / MRC-University of Glasgow Centre for Virus Research",COVID-19 Genomics UK (COG-UK) Consortium,Ana da Silva Filipe et al
EPI_ISL_453008,"West of Scotland Specialist Virology Centre, NHSGGC / MRC-University of Glasgow Centre for Virus Research",COVID-19 Genomics UK (COG-UK) Consortium,Ana da Silva Filipe et al
EPI_ISL_438830,"West of Scotland Specialist Virology Centre, NHSGGC / MRC-University of Glasgow Centre for Virus Research",COVID-19 Genomics UK (COG-UK) Consortium,Ana da Silva Filipe et al
EPI_ISL_438831,"West of Scotland Specialist Virology Centre, NHSGGC / MRC-University of Glasgow Centre for Virus Research",COVID-19 Genomics UK (COG-UK) Consortium,Ana da Silva Filipe et al
EPI_ISL_438832,"West of Scotland Specialist Virology Centre, NHSGGC / MRC-University of Glasgow Centre for Virus Research",COVID-19 Genomics UK (COG-UK) Consortium,Ana da Silva Filipe et al
EPI_ISL_477822,"West of Scotland Specialist Virology Centre, NHSGGC / MRC-University of Glasgow Centre for Virus Research",COVID-19 Genomics UK (COG-UK) Consortium,Ana da Silva Filipe et al
EPI_ISL_425694,"West of Scotland Specialist Virology Centre, NHSGGC / MRC-University of Glasgow Centre for Virus Research",COVID-19 Genomics UK (COG-UK) Consortium,Ana da Silva Filipe et al
EPI_ISL_453009,"West of Scotland Specialist Virology Centre, NHSGGC / MRC-University of Glasgow Centre for Virus Research",COVID-19 Genomics UK (COG-UK) Consortium,Ana da Silva Filipe et al
EPI_ISL_433605,"West of Scotland Specialist Virology Centre, NHSGGC / MRC-University of Glasgow Centre for Virus Research",COVID-19 Genomics UK (COG-UK) Consortium,Ana da Silva Filipe et al
EPI_ISL_433606,"West of Scotland Specialist Virology Centre, NHSGGC / MRC-University of Glasgow Centre for Virus Research",COVID-19 Genomics UK (COG-UK) Consortium,Ana da Silva Filipe et al
EPI_ISL_477823,"West of Scotland Specialist Virology Centre, NHSGGC / MRC-University of Glasgow Centre for Virus Research",COVID-19 Genomics UK (COG-UK) Consortium,Ana da Silva Filipe et al
EPI_ISL_438833,"West of Scotland Specialist Virology Centre, NHSGGC / MRC-University of Glasgow Centre for Virus Research",COVID-19 Genomics UK (COG-UK) Consortium,Ana da Silva Filipe et al
EPI_ISL_433607,"West of Scotland Specialist Virology Centre, NHSGGC / MRC-University of Glasgow Centre for Virus Research",COVID-19 Genomics UK (COG-UK) Consortium,Ana da Silva Filipe et al
EPI_ISL_425695,"West of Scotland Specialist Virology Centre, NHSGGC / MRC-University of Glasgow Centre for Virus Research",COVID-19 Genomics UK (COG-UK) Consortium,Ana da Silva Filipe et al
EPI_ISL_453010,"West of Scotland Specialist Virology Centre, NHSGGC / MRC-University of Glasgow Centre for Virus Research",COVID-19 Genomics UK (COG-UK) Consortium,Ana da Silva Filipe et al
EPI_ISL_433608,"West of Scotland Specialist Virology Centre, NHSGGC / MRC-University of Glasgow Centre for Virus Research",COVID-19 Genomics UK (COG-UK) Consortium,Ana da Silva Filipe et al
EPI_ISL_453011,"West of Scotland Specialist Virology Centre, NHSGGC / MRC-University of Glasgow Centre for Virus Research",COVID-19 Genomics UK (COG-UK) Consortium,Ana da Silva Filipe et al
EPI_ISL_438834,"West of Scotland Specialist Virology Centre, NHSGGC / MRC-University of Glasgow Centre for Virus Research",COVID-19 Genomics UK (COG-UK) Consortium,Ana da Silva Filipe et al
EPI_ISL_438835,"West of Scotland Specialist Virology Centre, NHSGGC / MRC-University of Glasgow Centre for Virus Research",COVID-19 Genomics UK (COG-UK) Consortium,Ana da Silva Filipe et al
EPI_ISL_425696,"West of Scotland Specialist Virology Centre, NHSGGC / MRC-University of Glasgow Centre for Virus Research",COVID-19 Genomics UK (COG-UK) Consortium,Ana da Silva Filipe et al
EPI_ISL_453012,"West of Scotland Specialist Virology Centre, NHSGGC / MRC-University of Glasgow Centre for Virus Research",COVID-19 Genomics UK (COG-UK) Consortium,Ana da Silva Filipe et al
EPI_ISL_433609,"West of Scotland Specialist Virology Centre, NHSGGC / MRC-University of Glasgow Centre for Virus Research",COVID-19 Genomics UK (COG-UK) Consortium,Ana da Silva Filipe et al
EPI_ISL_438836,"West of Scotland Specialist Virology Centre, NHSGGC / MRC-University of Glasgow Centre for Virus Research",COVID-19 Genomics UK (COG-UK) Consortium,Ana da Silva Filipe et al
EPI_ISL_433610,"West of Scotland Specialist Virology Centre, NHSGGC / MRC-University of Glasgow Centre for Virus Research",COVID-19 Genomics UK (COG-UK) Consortium,Ana da Silva Filipe et al
EPI_ISL_433611,"West of Scotland Specialist Virology Centre, NHSGGC / MRC-University of Glasgow Centre for Virus Research",COVID-19 Genomics UK (COG-UK) Consortium,Ana da Silva Filipe et al
EPI_ISL_438837,"West of Scotland Specialist Virology Centre, NHSGGC / MRC-University of Glasgow Centre for Virus Research",COVID-19 Genomics UK (COG-UK) Consortium,Ana da Silva Filipe et al
EPI_ISL_433613,"West of Scotland Specialist Virology Centre, NHSGGC / MRC-University of Glasgow Centre for Virus Research",COVID-19 Genomics UK (COG-UK) Consortium,Ana da Silva Filipe et al
EPI_ISL_438838,"West of Scotland Specialist Virology Centre, NHSGGC / MRC-University of Glasgow Centre for Virus Research",COVID-19 Genomics UK (COG-UK) Consortium,Ana da Silva Filipe et al
EPI_ISL_425697,"West of Scotland Specialist Virology Centre, NHSGGC / MRC-University of Glasgow Centre for Virus Research",COVID-19 Genomics UK (COG-UK) Consortium,Ana da Silva Filipe et al
EPI_ISL_433614,"West of Scotland Specialist Virology Centre, NHSGGC / MRC-University of Glasgow Centre for Virus Research",COVID-19 Genomics UK (COG-UK) Consortium,Ana da Silva Filipe et al
EPI_ISL_433615,"West of Scotland Specialist Virology Centre, NHSGGC / MRC-University of Glasgow Centre for Virus Research",COVID-19 Genomics UK (COG-UK) Consortium,Ana da Silva Filipe et al
EPI_ISL_433616,"West of Scotland Specialist Virology Centre, NHSGGC / MRC-University of Glasgow Centre for Virus Research",COVID-19 Genomics UK (COG-UK) Consortium,Ana da Silva Filipe et al
EPI_ISL_438839,"West of Scotland Specialist Virology Centre, NHSGGC / MRC-University of Glasgow Centre for Virus Research",COVID-19 Genomics UK (COG-UK) Consortium,Ana da Silva Filipe et al
EPI_ISL_438840,"West of Scotland Specialist Virology Centre, NHSGGC / MRC-University of Glasgow Centre for Virus Research",COVID-19 Genomics UK (COG-UK) Consortium,Ana da Silva Filipe et al
EPI_ISL_433617,"West of Scotland Specialist Virology Centre, NHSGGC / MRC-University of Glasgow Centre for Virus Research",COVID-19 Genomics UK (COG-UK) Consortium,Ana da Silva Filipe et al
EPI_ISL_433618,"West of Scotland Specialist Virology Centre, NHSGGC / MRC-University of Glasgow Centre for Virus Research",COVID-19 Genomics UK (COG-UK) Consortium,Ana da Silva Filipe et al
EPI_ISL_433620,"West of Scotland Specialist Virology Centre, NHSGGC / MRC-University of Glasgow Centre for Virus Research",COVID-19 Genomics UK (COG-UK) Consortium,Ana da Silva Filipe et al
EPI_ISL_433621,"West of Scotland Specialist Virology Centre, NHSGGC / MRC-University of Glasgow Centre for Virus Research",COVID-19 Genomics UK (COG-UK) Consortium,Ana da Silva Filipe et al
EPI_ISL_477824,"West of Scotland Specialist Virology Centre, NHSGGC / MRC-University of Glasgow Centre for Virus Research",COVID-19 Genomics UK (COG-UK) Consortium,Ana da Silva Filipe et al
EPI_ISL_438841,"West of Scotland Specialist Virology Centre, NHSGGC / MRC-University of Glasgow Centre for Virus Research",COVID-19 Genomics UK (COG-UK) Consortium,Ana da Silva Filipe et al
EPI_ISL_433622,"West of Scotland Specialist Virology Centre, NHSGGC / MRC-University of Glasgow Centre for Virus Research",COVID-19 Genomics UK (COG-UK) Consortium,Ana da Silva Filipe et al
EPI_ISL_433623,"West of Scotland Specialist Virology Centre, NHSGGC / MRC-University of Glasgow Centre for Virus Research",COVID-19 Genomics UK (COG-UK) Consortium,Ana da Silva Filipe et al
EPI_ISL_438842,"West of Scotland Specialist Virology Centre, NHSGGC / MRC-University of Glasgow Centre for Virus Research",COVID-19 Genomics UK (COG-UK) Consortium,Ana da Silva Filipe et al
EPI_ISL_433624,"West of Scotland Specialist Virology Centre, NHSGGC / MRC-University of Glasgow Centre for Virus Research",COVID-19 Genomics UK (COG-UK) Consortium,Ana da Silva Filipe et al
EPI_ISL_448118,"West of Scotland Specialist Virology Centre, NHSGGC / MRC-University of Glasgow Centre for Virus Research",COVID-19 Genomics UK (COG-UK) Consortium,Ana da Silva Filipe et al
EPI_ISL_433625,"West of Scotland Specialist Virology Centre, NHSGGC / MRC-University of Glasgow Centre for Virus Research",COVID-19 Genomics UK (COG-UK) Consortium,Ana da Silva Filipe et al
EPI_ISL_433626,"West of Scotland Specialist Virology Centre, NHSGGC / MRC-University of Glasgow Centre for Virus Research",COVID-19 Genomics UK (COG-UK) Consortium,Ana da Silva Filipe et al
EPI_ISL_425698,"West of Scotland Specialist Virology Centre, NHSGGC / MRC-University of Glasgow Centre for Virus Research",COVID-19 Genomics UK (COG-UK) Consortium,Ana da Silva Filipe et al
EPI_ISL_433627,"West of Scotland Specialist Virology Centre, NHSGGC / MRC-University of Glasgow Centre for Virus Research",COVID-19 Genomics UK (COG-UK) Consortium,Ana da Silva Filipe et al
EPI_ISL_433628,"West of Scotland Specialist Virology Centre, NHSGGC / MRC-University of Glasgow Centre for Virus Research",COVID-19 Genomics UK (COG-UK) Consortium,Ana da Silva Filipe et al
EPI_ISL_433629,"West of Scotland Specialist Virology Centre, NHSGGC / MRC-University of Glasgow Centre for Virus Research",COVID-19 Genomics UK (COG-UK) Consortium,Ana da Silva Filipe et al
EPI_ISL_425699,"West of Scotland Specialist Virology Centre, NHSGGC / MRC-University of Glasgow Centre for Virus Research",COVID-19 Genomics UK (COG-UK) Consortium,Ana da Silva Filipe et al
EPI_ISL_448119,"West of Scotland Specialist Virology Centre, NHSGGC / MRC-University of Glasgow Centre for Virus Research",COVID-19 Genomics UK (COG-UK) Consortium,Ana da Silva Filipe et al
EPI_ISL_433630,"West of Scotland Specialist Virology Centre, NHSGGC / MRC-University of Glasgow Centre for Virus Research",COVID-19 Genomics UK (COG-UK) Consortium,Ana da Silva Filipe et al
EPI_ISL_425700,"West of Scotland Specialist Virology Centre, NHSGGC / MRC-University of Glasgow Centre for Virus Research",COVID-19 Genomics UK (COG-UK) Consortium,Ana da Silva Filipe et al
EPI_ISL_433631,"West of Scotland Specialist Virology Centre, NHSGGC / MRC-University of Glasgow Centre for Virus Research",COVID-19 Genomics UK (COG-UK) Consortium,Ana da Silva Filipe et al
EPI_ISL_438844,"West of Scotland Specialist Virology Centre, NHSGGC / MRC-University of Glasgow Centre for Virus Research",COVID-19 Genomics UK (COG-UK) Consortium,Ana da Silva Filipe et al
EPI_ISL_425701,"West of Scotland Specialist Virology Centre, NHSGGC / MRC-University of Glasgow Centre for Virus Research",COVID-19 Genomics UK (COG-UK) Consortium,Ana da Silva Filipe et al
EPI_ISL_433632,"West of Scotland Specialist Virology Centre, NHSGGC / MRC-University of Glasgow Centre for Virus Research",COVID-19 Genomics UK (COG-UK) Consortium,Ana da Silva Filipe et al
EPI_ISL_448120,"West of Scotland Specialist Virology Centre, NHSGGC / MRC-University of Glasgow Centre for Virus Research",COVID-19 Genomics UK (COG-UK) Consortium,Ana da Silva Filipe et al
EPI_ISL_448121,"West of Scotland Specialist Virology Centre, NHSGGC / MRC-University of Glasgow Centre for Virus Research",COVID-19 Genomics UK (COG-UK) Consortium,Ana da Silva Filipe et al
EPI_ISL_433633,"West of Scotland Specialist Virology Centre, NHSGGC / MRC-University of Glasgow Centre for Virus Research",COVID-19 Genomics UK (COG-UK) Consortium,Ana da Silva Filipe et al
EPI_ISL_425702,"West of Scotland Specialist Virology Centre, NHSGGC / MRC-University of Glasgow Centre for Virus Research",COVID-19 Genomics UK (COG-UK) Consortium,Ana da Silva Filipe et al
EPI_ISL_433634,"West of Scotland Specialist Virology Centre, NHSGGC / MRC-University of Glasgow Centre for Virus Research",COVID-19 Genomics UK (COG-UK) Consortium,Ana da Silva Filipe et al
EPI_ISL_433635,"West of Scotland Specialist Virology Centre, NHSGGC / MRC-University of Glasgow Centre for Virus Research",COVID-19 Genomics UK (COG-UK) Consortium,Ana da Silva Filipe et al
EPI_ISL_433636,"West of Scotland Specialist Virology Centre, NHSGGC / MRC-University of Glasgow Centre for Virus Research",COVID-19 Genomics UK (COG-UK) Consortium,Ana da Silva Filipe et al
EPI_ISL_433637,"West of Scotland Specialist Virology Centre, NHSGGC / MRC-University of Glasgow Centre for Virus Research",COVID-19 Genomics UK (COG-UK) Consortium,Ana da Silva Filipe et al
EPI_ISL_433638,"West of Scotland Specialist Virology Centre, NHSGGC / MRC-University of Glasgow Centre for Virus Research",COVID-19 Genomics UK (COG-UK) Consortium,Ana da Silva Filipe et al
EPI_ISL_433639,"West of Scotland Specialist Virology Centre, NHSGGC / MRC-University of Glasgow Centre for Virus Research",COVID-19 Genomics UK (COG-UK) Consortium,Ana da Silva Filipe et al
EPI_ISL_433640,"West of Scotland Specialist Virology Centre, NHSGGC / MRC-University of Glasgow Centre for Virus Research",COVID-19 Genomics UK (COG-UK) Consortium,Ana da Silva Filipe et al
EPI_ISL_425703,"West of Scotland Specialist Virology Centre, NHSGGC / MRC-University of Glasgow Centre for Virus Research",COVID-19 Genomics UK (COG-UK) Consortium,Ana da Silva Filipe et al
EPI_ISL_448122,"West of Scotland Specialist Virology Centre, NHSGGC / MRC-University of Glasgow Centre for Virus Research",COVID-19 Genomics UK (COG-UK) Consortium,Ana da Silva Filipe et al
EPI_ISL_448123,"West of Scotland Specialist Virology Centre, NHSGGC / MRC-University of Glasgow Centre for Virus Research",COVID-19 Genomics UK (COG-UK) Consortium,Ana da Silva Filipe et al
EPI_ISL_433641,"West of Scotland Specialist Virology Centre, NHSGGC / MRC-University of Glasgow Centre for Virus Research",COVID-19 Genomics UK (COG-UK) Consortium,Ana da Silva Filipe et al
EPI_ISL_433642,"West of Scotland Specialist Virology Centre, NHSGGC / MRC-University of Glasgow Centre for Virus Research",COVID-19 Genomics UK (COG-UK) Consortium,Ana da Silva Filipe et al
EPI_ISL_425704,"West of Scotland Specialist Virology Centre, NHSGGC / MRC-University of Glasgow Centre for Virus Research",COVID-19 Genomics UK (COG-UK) Consortium,Ana da Silva Filipe et al
EPI_ISL_433643,"West of Scotland Specialist Virology Centre, NHSGGC / MRC-University of Glasgow Centre for Virus Research",COVID-19 Genomics UK (COG-UK) Consortium,Ana da Silva Filipe et al
EPI_ISL_433644,"West of Scotland Specialist Virology Centre, NHSGGC / MRC-University of Glasgow Centre for Virus Research",COVID-19 Genomics UK (COG-UK) Consortium,Ana da Silva Filipe et al
EPI_ISL_425705,"West of Scotland Specialist Virology Centre, NHSGGC / MRC-University of Glasgow Centre for Virus Research",COVID-19 Genomics UK (COG-UK) Consortium,Ana da Silva Filipe et al
EPI_ISL_433645,"West of Scotland Specialist Virology Centre, NHSGGC / MRC-University of Glasgow Centre for Virus Research",COVID-19 Genomics UK (COG-UK) Consortium,Ana da Silva Filipe et al
EPI_ISL_433646,"West of Scotland Specialist Virology Centre, NHSGGC / MRC-University of Glasgow Centre for Virus Research",COVID-19 Genomics UK (COG-UK) Consortium,Ana da Silva Filipe et al
EPI_ISL_433647,"West of Scotland Specialist Virology Centre, NHSGGC / MRC-University of Glasgow Centre for Virus Research",COVID-19 Genomics UK (COG-UK) Consortium,Ana da Silva Filipe et al
EPI_ISL_433648,"West of Scotland Specialist Virology Centre, NHSGGC / MRC-University of Glasgow Centre for Virus Research",COVID-19 Genomics UK (COG-UK) Consortium,Ana da Silva Filipe et al
EPI_ISL_433649,"West of Scotland Specialist Virology Centre, NHSGGC / MRC-University of Glasgow Centre for Virus Research",COVID-19 Genomics UK (COG-UK) Consortium,Ana da Silva Filipe et al
EPI_ISL_433650,"West of Scotland Specialist Virology Centre, NHSGGC / MRC-University of Glasgow Centre for Virus Research",COVID-19 Genomics UK (COG-UK) Consortium,Ana da Silva Filipe et al
EPI_ISL_433651,"West of Scotland Specialist Virology Centre, NHSGGC / MRC-University of Glasgow Centre for Virus Research",COVID-19 Genomics UK (COG-UK) Consortium,Ana da Silva Filipe et al
EPI_ISL_433652,"West of Scotland Specialist Virology Centre, NHSGGC / MRC-University of Glasgow Centre for Virus Research",COVID-19 Genomics UK (COG-UK) Consortium,Ana da Silva Filipe et al
EPI_ISL_448124,"West of Scotland Specialist Virology Centre, NHSGGC / MRC-University of Glasgow Centre for Virus Research",COVID-19 Genomics UK (COG-UK) Consortium,Ana da Silva Filipe et al
EPI_ISL_425707,"West of Scotland Specialist Virology Centre, NHSGGC / MRC-University of Glasgow Centre for Virus Research",COVID-19 Genomics UK (COG-UK) Consortium,Ana da Silva Filipe et al
EPI_ISL_433653,"West of Scotland Specialist Virology Centre, NHSGGC / MRC-University of Glasgow Centre for Virus Research",COVID-19 Genomics UK (COG-UK) Consortium,Ana da Silva Filipe et al
EPI_ISL_448125,"West of Scotland Specialist Virology Centre, NHSGGC / MRC-University of Glasgow Centre for Virus Research",COVID-19 Genomics UK (COG-UK) Consortium,Ana da Silva Filipe et al
EPI_ISL_425708,"West of Scotland Specialist Virology Centre, NHSGGC / MRC-University of Glasgow Centre for Virus Research",COVID-19 Genomics UK (COG-UK) Consortium,Ana da Silva Filipe et al
EPI_ISL_433654,"West of Scotland Specialist Virology Centre, NHSGGC / MRC-University of Glasgow Centre for Virus Research",COVID-19 Genomics UK (COG-UK) Consortium,Ana da Silva Filipe et al
EPI_ISL_438845,"West of Scotland Specialist Virology Centre, NHSGGC / MRC-University of Glasgow Centre for Virus Research",COVID-19 Genomics UK (COG-UK) Consortium,Ana da Silva Filipe et al
EPI_ISL_433655,"West of Scotland Specialist Virology Centre, NHSGGC / MRC-University of Glasgow Centre for Virus Research",COVID-19 Genomics UK (COG-UK) Consortium,Ana da Silva Filipe et al
EPI_ISL_433656,"West of Scotland Specialist Virology Centre, NHSGGC / MRC-University of Glasgow Centre for Virus Research",COVID-19 Genomics UK (COG-UK) Consortium,Ana da Silva Filipe et al
EPI_ISL_425709,"West of Scotland Specialist Virology Centre, NHSGGC / MRC-University of Glasgow Centre for Virus Research",COVID-19 Genomics UK (COG-UK) Consortium,Ana da Silva Filipe et al
EPI_ISL_425710,"West of Scotland Specialist Virology Centre, NHSGGC / MRC-University of Glasgow Centre for Virus Research",COVID-19 Genomics UK (COG-UK) Consortium,Ana da Silva Filipe et al
EPI_ISL_448126,"West of Scotland Specialist Virology Centre, NHSGGC / MRC-University of Glasgow Centre for Virus Research",COVID-19 Genomics UK (COG-UK) Consortium,Ana da Silva Filipe et al
EPI_ISL_438846,"West of Scotland Specialist Virology Centre, NHSGGC / MRC-University of Glasgow Centre for Virus Research",COVID-19 Genomics UK (COG-UK) Consortium,Ana da Silva Filipe et al
EPI_ISL_425711,"West of Scotland Specialist Virology Centre, NHSGGC / MRC-University of Glasgow Centre for Virus Research",COVID-19 Genomics UK (COG-UK) Consortium,Ana da Silva Filipe et al
EPI_ISL_433657,"West of Scotland Specialist Virology Centre, NHSGGC / MRC-University of Glasgow Centre for Virus Research",COVID-19 Genomics UK (COG-UK) Consortium,Ana da Silva Filipe et al
EPI_ISL_448127,"West of Scotland Specialist Virology Centre, NHSGGC / MRC-University of Glasgow Centre for Virus Research",COVID-19 Genomics UK (COG-UK) Consortium,Ana da Silva Filipe et al
EPI_ISL_448128,"West of Scotland Specialist Virology Centre, NHSGGC / MRC-University of Glasgow Centre for Virus Research",COVID-19 Genomics UK (COG-UK) Consortium,Ana da Silva Filipe et al
EPI_ISL_425712,"West of Scotland Specialist Virology Centre, NHSGGC / MRC-University of Glasgow Centre for Virus Research",COVID-19 Genomics UK (COG-UK) Consortium,Ana da Silva Filipe et al
EPI_ISL_425713,"West of Scotland Specialist Virology Centre, NHSGGC / MRC-University of Glasgow Centre for Virus Research",COVID-19 Genomics UK (COG-UK) Consortium,Ana da Silva Filipe et al
EPI_ISL_425714,"West of Scotland Specialist Virology Centre, NHSGGC / MRC-University of Glasgow Centre for Virus Research",COVID-19 Genomics UK (COG-UK) Consortium,Ana da Silva Filipe et al
EPI_ISL_425715,"West of Scotland Specialist Virology Centre, NHSGGC / MRC-University of Glasgow Centre for Virus Research",COVID-19 Genomics UK (COG-UK) Consortium,Ana da Silva Filipe et al
EPI_ISL_433658,"West of Scotland Specialist Virology Centre, NHSGGC / MRC-University of Glasgow Centre for Virus Research",COVID-19 Genomics UK (COG-UK) Consortium,Ana da Silva Filipe et al
EPI_ISL_425716,"West of Scotland Specialist Virology Centre, NHSGGC / MRC-University of Glasgow Centre for Virus Research",COVID-19 Genomics UK (COG-UK) Consortium,Ana da Silva Filipe et al
EPI_ISL_425717,"West of Scotland Specialist Virology Centre, NHSGGC / MRC-University of Glasgow Centre for Virus Research",COVID-19 Genomics UK (COG-UK) Consortium,Ana da Silva Filipe et al
EPI_ISL_425718,"West of Scotland Specialist Virology Centre, NHSGGC / MRC-University of Glasgow Centre for Virus Research",COVID-19 Genomics UK (COG-UK) Consortium,Ana da Silva Filipe et al
EPI_ISL_425719,"West of Scotland Specialist Virology Centre, NHSGGC / MRC-University of Glasgow Centre for Virus Research",COVID-19 Genomics UK (COG-UK) Consortium,Ana da Silva Filipe et al
EPI_ISL_438848,"West of Scotland Specialist Virology Centre, NHSGGC / MRC-University of Glasgow Centre for Virus Research",COVID-19 Genomics UK (COG-UK) Consortium,Ana da Silva Filipe et al
EPI_ISL_425720,"West of Scotland Specialist Virology Centre, NHSGGC / MRC-University of Glasgow Centre for Virus Research",COVID-19 Genomics UK (COG-UK) Consortium,Ana da Silva Filipe et al
EPI_ISL_425721,"West of Scotland Specialist Virology Centre, NHSGGC / MRC-University of Glasgow Centre for Virus Research",COVID-19 Genomics UK (COG-UK) Consortium,Ana da Silva Filipe et al
EPI_ISL_448129,"West of Scotland Specialist Virology Centre, NHSGGC / MRC-University of Glasgow Centre for Virus Research",COVID-19 Genomics UK (COG-UK) Consortium,Ana da Silva Filipe et al
EPI_ISL_448130,"West of Scotland Specialist Virology Centre, NHSGGC / MRC-University of Glasgow Centre for Virus Research",COVID-19 Genomics UK (COG-UK) Consortium,Ana da Silva Filipe et al
EPI_ISL_438849,"West of Scotland Specialist Virology Centre, NHSGGC / MRC-University of Glasgow Centre for Virus Research",COVID-19 Genomics UK (COG-UK) Consortium,Ana da Silva Filipe et al
EPI_ISL_433659,"West of Scotland Specialist Virology Centre, NHSGGC / MRC-University of Glasgow Centre for Virus Research",COVID-19 Genomics UK (COG-UK) Consortium,Ana da Silva Filipe et al
EPI_ISL_448131,"West of Scotland Specialist Virology Centre, NHSGGC / MRC-University of Glasgow Centre for Virus Research",COVID-19 Genomics UK (COG-UK) Consortium,Ana da Silva Filipe et al
EPI_ISL_448132,"West of Scotland Specialist Virology Centre, NHSGGC / MRC-University of Glasgow Centre for Virus Research",COVID-19 Genomics UK (COG-UK) Consortium,Ana da Silva Filipe et al
EPI_ISL_448133,"West of Scotland Specialist Virology Centre, NHSGGC / MRC-University of Glasgow Centre for Virus Research",COVID-19 Genomics UK (COG-UK) Consortium,Ana da Silva Filipe et al
EPI_ISL_425722,"West of Scotland Specialist Virology Centre, NHSGGC / MRC-University of Glasgow Centre for Virus Research",COVID-19 Genomics UK (COG-UK) Consortium,Ana da Silva Filipe et al
EPI_ISL_448134,"West of Scotland Specialist Virology Centre, NHSGGC / MRC-University of Glasgow Centre for Virus Research",COVID-19 Genomics UK (COG-UK) Consortium,Ana da Silva Filipe et al
EPI_ISL_438850,"West of Scotland Specialist Virology Centre, NHSGGC / MRC-University of Glasgow Centre for Virus Research",COVID-19 Genomics UK (COG-UK) Consortium,Ana da Silva Filipe et al
EPI_ISL_433660,"West of Scotland Specialist Virology Centre, NHSGGC / MRC-University of Glasgow Centre for Virus Research",COVID-19 Genomics UK (COG-UK) Consortium,Ana da Silva Filipe et al
EPI_ISL_477825,"West of Scotland Specialist Virology Centre, NHSGGC / MRC-University of Glasgow Centre for Virus Research",COVID-19 Genomics UK (COG-UK) Consortium,Ana da Silva Filipe et al
EPI_ISL_477826,"West of Scotland Specialist Virology Centre, NHSGGC / MRC-University of Glasgow Centre for Virus Research",COVID-19 Genomics UK (COG-UK) Consortium,Ana da Silva Filipe et al
EPI_ISL_456757,"West of Scotland Specialist Virology Centre, NHSGGC / MRC-University of Glasgow Centre for Virus Research",COVID-19 Genomics UK (COG-UK) Consortium,Ana da Silva Filipe et al
EPI_ISL_456758,"West of Scotland Specialist Virology Centre, NHSGGC / MRC-University of Glasgow Centre for Virus Research",COVID-19 Genomics UK (COG-UK) Consortium,Ana da Silva Filipe et al
EPI_ISL_448135,"West of Scotland Specialist Virology Centre, NHSGGC / MRC-University of Glasgow Centre for Virus Research",COVID-19 Genomics UK (COG-UK) Consortium,Ana da Silva Filipe et al
EPI_ISL_477827,"West of Scotland Specialist Virology Centre, NHSGGC / MRC-University of Glasgow Centre for Virus Research",COVID-19 Genomics UK (COG-UK) Consortium,Ana da Silva Filipe et al
EPI_ISL_477828,"West of Scotland Specialist Virology Centre, NHSGGC / MRC-University of Glasgow Centre for Virus Research",COVID-19 Genomics UK (COG-UK) Consortium,Ana da Silva Filipe et al
EPI_ISL_438851,"West of Scotland Specialist Virology Centre, NHSGGC / MRC-University of Glasgow Centre for Virus Research",COVID-19 Genomics UK (COG-UK) Consortium,Ana da Silva Filipe et al
EPI_ISL_425724,"West of Scotland Specialist Virology Centre, NHSGGC / MRC-University of Glasgow Centre for Virus Research",COVID-19 Genomics UK (COG-UK) Consortium,Ana da Silva Filipe et al
EPI_ISL_425725,"West of Scotland Specialist Virology Centre, NHSGGC / MRC-University of Glasgow Centre for Virus Research",COVID-19 Genomics UK (COG-UK) Consortium,Ana da Silva Filipe et al
EPI_ISL_477829,"West of Scotland Specialist Virology Centre, NHSGGC / MRC-University of Glasgow Centre for Virus Research",COVID-19 Genomics UK (COG-UK) Consortium,Ana da Silva Filipe et al
EPI_ISL_477830,"West of Scotland Specialist Virology Centre, NHSGGC / MRC-University of Glasgow Centre for Virus Research",COVID-19 Genomics UK (COG-UK) Consortium,Ana da Silva Filipe et al
EPI_ISL_448136,"West of Scotland Specialist Virology Centre, NHSGGC / MRC-University of Glasgow Centre for Virus Research",COVID-19 Genomics UK (COG-UK) Consortium,Ana da Silva Filipe et al
EPI_ISL_477831,"West of Scotland Specialist Virology Centre, NHSGGC / MRC-University of Glasgow Centre for Virus Research",COVID-19 Genomics UK (COG-UK) Consortium,Ana da Silva Filipe et al
EPI_ISL_477832,"West of Scotland Specialist Virology Centre, NHSGGC / MRC-University of Glasgow Centre for Virus Research",COVID-19 Genomics UK (COG-UK) Consortium,Ana da Silva Filipe et al
EPI_ISL_477833,"West of Scotland Specialist Virology Centre, NHSGGC / MRC-University of Glasgow Centre for Virus Research",COVID-19 Genomics UK (COG-UK) Consortium,Ana da Silva Filipe et al
EPI_ISL_425726,"West of Scotland Specialist Virology Centre, NHSGGC / MRC-University of Glasgow Centre for Virus Research",COVID-19 Genomics UK (COG-UK) Consortium,Ana da Silva Filipe et al
EPI_ISL_438852,"West of Scotland Specialist Virology Centre, NHSGGC / MRC-University of Glasgow Centre for Virus Research",COVID-19 Genomics UK (COG-UK) Consortium,Ana da Silva Filipe et al
EPI_ISL_477834,"West of Scotland Specialist Virology Centre, NHSGGC / MRC-University of Glasgow Centre for Virus Research",COVID-19 Genomics UK (COG-UK) Consortium,Ana da Silva Filipe et al
EPI_ISL_438854,"West of Scotland Specialist Virology Centre, NHSGGC / MRC-University of Glasgow Centre for Virus Research",COVID-19 Genomics UK (COG-UK) Consortium,Ana da Silva Filipe et al
EPI_ISL_438855,"West of Scotland Specialist Virology Centre, NHSGGC / MRC-University of Glasgow Centre for Virus Research",COVID-19 Genomics UK (COG-UK) Consortium,Ana da Silva Filipe et al
EPI_ISL_477835,"West of Scotland Specialist Virology Centre, NHSGGC / MRC-University of Glasgow Centre for Virus Research",COVID-19 Genomics UK (COG-UK) Consortium,Ana da Silva Filipe et al
EPI_ISL_453013,"West of Scotland Specialist Virology Centre, NHSGGC / MRC-University of Glasgow Centre for Virus Research",COVID-19 Genomics UK (COG-UK) Consortium,Ana da Silva Filipe et al
EPI_ISL_433661,"West of Scotland Specialist Virology Centre, NHSGGC / MRC-University of Glasgow Centre for Virus Research",COVID-19 Genomics UK (COG-UK) Consortium,Ana da Silva Filipe et al
EPI_ISL_448137,"West of Scotland Specialist Virology Centre, NHSGGC / MRC-University of Glasgow Centre for Virus Research",COVID-19 Genomics UK (COG-UK) Consortium,Ana da Silva Filipe et al
EPI_ISL_438856,"West of Scotland Specialist Virology Centre, NHSGGC / MRC-University of Glasgow Centre for Virus Research",COVID-19 Genomics UK (COG-UK) Consortium,Ana da Silva Filipe et al
EPI_ISL_448138,"West of Scotland Specialist Virology Centre, NHSGGC / MRC-University of Glasgow Centre for Virus Research",COVID-19 Genomics UK (COG-UK) Consortium,Ana da Silva Filipe et al
EPI_ISL_438857,"West of Scotland Specialist Virology Centre, NHSGGC / MRC-University of Glasgow Centre for Virus Research",COVID-19 Genomics UK (COG-UK) Consortium,Ana da Silva Filipe et al
EPI_ISL_477836,"West of Scotland Specialist Virology Centre, NHSGGC / MRC-University of Glasgow Centre for Virus Research",COVID-19 Genomics UK (COG-UK) Consortium,Ana da Silva Filipe et al
EPI_ISL_433663,"West of Scotland Specialist Virology Centre, NHSGGC / MRC-University of Glasgow Centre for Virus Research",COVID-19 Genomics UK (COG-UK) Consortium,Ana da Silva Filipe et al
EPI_ISL_477837,"West of Scotland Specialist Virology Centre, NHSGGC / MRC-University of Glasgow Centre for Virus Research",COVID-19 Genomics UK (COG-UK) Consortium,Ana da Silva Filipe et al
EPI_ISL_477838,"West of Scotland Specialist Virology Centre, NHSGGC / MRC-University of Glasgow Centre for Virus Research",COVID-19 Genomics UK (COG-UK) Consortium,Ana da Silva Filipe et al
EPI_ISL_438858,"West of Scotland Specialist Virology Centre, NHSGGC / MRC-University of Glasgow Centre for Virus Research",COVID-19 Genomics UK (COG-UK) Consortium,Ana da Silva Filipe et al
EPI_ISL_425727,"West of Scotland Specialist Virology Centre, NHSGGC / MRC-University of Glasgow Centre for Virus Research",COVID-19 Genomics UK (COG-UK) Consortium,Ana da Silva Filipe et al
EPI_ISL_438860,"West of Scotland Specialist Virology Centre, NHSGGC / MRC-University of Glasgow Centre for Virus Research",COVID-19 Genomics UK (COG-UK) Consortium,Ana da Silva Filipe et al
EPI_ISL_438861,"West of Scotland Specialist Virology Centre, NHSGGC / MRC-University of Glasgow Centre for Virus Research",COVID-19 Genomics UK (COG-UK) Consortium,Ana da Silva Filipe et al
EPI_ISL_448139,"West of Scotland Specialist Virology Centre, NHSGGC / MRC-University of Glasgow Centre for Virus Research",COVID-19 Genomics UK (COG-UK) Consortium,Ana da Silva Filipe et al
EPI_ISL_448140,"West of Scotland Specialist Virology Centre, NHSGGC / MRC-University of Glasgow Centre for Virus Research",COVID-19 Genomics UK (COG-UK) Consortium,Ana da Silva Filipe et al
EPI_ISL_438862,"West of Scotland Specialist Virology Centre, NHSGGC / MRC-University of Glasgow Centre for Virus Research",COVID-19 Genomics UK (COG-UK) Consortium,Ana da Silva Filipe et al
EPI_ISL_448141,"West of Scotland Specialist Virology Centre, NHSGGC / MRC-University of Glasgow Centre for Virus Research",COVID-19 Genomics UK (COG-UK) Consortium,Ana da Silva Filipe et al
EPI_ISL_425728,"West of Scotland Specialist Virology Centre, NHSGGC / MRC-University of Glasgow Centre for Virus Research",COVID-19 Genomics UK (COG-UK) Consortium,Ana da Silva Filipe et al
EPI_ISL_433664,"West of Scotland Specialist Virology Centre, NHSGGC / MRC-University of Glasgow Centre for Virus Research",COVID-19 Genomics UK (COG-UK) Consortium,Ana da Silva Filipe et al
EPI_ISL_438863,"West of Scotland Specialist Virology Centre, NHSGGC / MRC-University of Glasgow Centre for Virus Research",COVID-19 Genomics UK (COG-UK) Consortium,Ana da Silva Filipe et al
EPI_ISL_477839,"West of Scotland Specialist Virology Centre, NHSGGC / MRC-University of Glasgow Centre for Virus Research",COVID-19 Genomics UK (COG-UK) Consortium,Ana da Silva Filipe et al
EPI_ISL_438864,"West of Scotland Specialist Virology Centre, NHSGGC / MRC-University of Glasgow Centre for Virus Research",COVID-19 Genomics UK (COG-UK) Consortium,Ana da Silva Filipe et al
EPI_ISL_477840,"West of Scotland Specialist Virology Centre, NHSGGC / MRC-University of Glasgow Centre for Virus Research",COVID-19 Genomics UK (COG-UK) Consortium,Ana da Silva Filipe et al
EPI_ISL_433665,"West of Scotland Specialist Virology Centre, NHSGGC / MRC-University of Glasgow Centre for Virus Research",COVID-19 Genomics UK (COG-UK) Consortium,Ana da Silva Filipe et al
EPI_ISL_433268,"West of Scotland Specialist Virology Centre, NHSGGC / MRC-University of Glasgow Centre for Virus Research",COVID-19 Genomics UK (COG-UK) Consortium,Ana da Silva Filipe et al
EPI_ISL_433269,"West of Scotland Specialist Virology Centre, NHSGGC / MRC-University of Glasgow Centre for Virus Research",COVID-19 Genomics UK (COG-UK) Consortium,Ana da Silva Filipe et al
EPI_ISL_433270,"West of Scotland Specialist Virology Centre, NHSGGC / MRC-University of Glasgow Centre for Virus Research",COVID-19 Genomics UK (COG-UK) Consortium,Ana da Silva Filipe et al
EPI_ISL_477841,"West of Scotland Specialist Virology Centre, NHSGGC / MRC-University of Glasgow Centre for Virus Research",COVID-19 Genomics UK (COG-UK) Consortium,Ana da Silva Filipe et al
EPI_ISL_438866,"West of Scotland Specialist Virology Centre, NHSGGC / MRC-University of Glasgow Centre for Virus Research",COVID-19 Genomics UK (COG-UK) Consortium,Ana da Silva Filipe et al
EPI_ISL_477842,"West of Scotland Specialist Virology Centre, NHSGGC / MRC-University of Glasgow Centre for Virus Research",COVID-19 Genomics UK (COG-UK) Consortium,Ana da Silva Filipe et al
EPI_ISL_425729,"West of Scotland Specialist Virology Centre, NHSGGC / MRC-University of Glasgow Centre for Virus Research",COVID-19 Genomics UK (COG-UK) Consortium,Ana da Silva Filipe et al
EPI_ISL_438867,"West of Scotland Specialist Virology Centre, NHSGGC / MRC-University of Glasgow Centre for Virus Research",COVID-19 Genomics UK (COG-UK) Consortium,Ana da Silva Filipe et al
EPI_ISL_438868,"West of Scotland Specialist Virology Centre, NHSGGC / MRC-University of Glasgow Centre for Virus Research",COVID-19 Genomics UK (COG-UK) Consortium,Ana da Silva Filipe et al
EPI_ISL_425730,"West of Scotland Specialist Virology Centre, NHSGGC / MRC-University of Glasgow Centre for Virus Research",COVID-19 Genomics UK (COG-UK) Consortium,Ana da Silva Filipe et al
EPI_ISL_425731,"West of Scotland Specialist Virology Centre, NHSGGC / MRC-University of Glasgow Centre for Virus Research",COVID-19 Genomics UK (COG-UK) Consortium,Ana da Silva Filipe et al
EPI_ISL_425732,"West of Scotland Specialist Virology Centre, NHSGGC / MRC-University of Glasgow Centre for Virus Research",COVID-19 Genomics UK (COG-UK) Consortium,Ana da Silva Filipe et al
EPI_ISL_438869,"West of Scotland Specialist Virology Centre, NHSGGC / MRC-University of Glasgow Centre for Virus Research",COVID-19 Genomics UK (COG-UK) Consortium,Ana da Silva Filipe et al
EPI_ISL_477843,"West of Scotland Specialist Virology Centre, NHSGGC / MRC-University of Glasgow Centre for Virus Research",COVID-19 Genomics UK (COG-UK) Consortium,Ana da Silva Filipe et al
EPI_ISL_438870,"West of Scotland Specialist Virology Centre, NHSGGC / MRC-University of Glasgow Centre for Virus Research",COVID-19 Genomics UK (COG-UK) Consortium,Ana da Silva Filipe et al
EPI_ISL_453014,"West of Scotland Specialist Virology Centre, NHSGGC / MRC-University of Glasgow Centre for Virus Research",COVID-19 Genomics UK (COG-UK) Consortium,Ana da Silva Filipe et al
EPI_ISL_425733,"West of Scotland Specialist Virology Centre, NHSGGC / MRC-University of Glasgow Centre for Virus Research",COVID-19 Genomics UK (COG-UK) Consortium,Ana da Silva Filipe et al
EPI_ISL_477844,"West of Scotland Specialist Virology Centre, NHSGGC / MRC-University of Glasgow Centre for Virus Research",COVID-19 Genomics UK (COG-UK) Consortium,Ana da Silva Filipe et al
EPI_ISL_425734,"West of Scotland Specialist Virology Centre, NHSGGC / MRC-University of Glasgow Centre for Virus Research",COVID-19 Genomics UK (COG-UK) Consortium,Ana da Silva Filipe et al
EPI_ISL_453016,"West of Scotland Specialist Virology Centre, NHSGGC / MRC-University of Glasgow Centre for Virus Research",COVID-19 Genomics UK (COG-UK) Consortium,Ana da Silva Filipe et al
EPI_ISL_438871,"West of Scotland Specialist Virology Centre, NHSGGC / MRC-University of Glasgow Centre for Virus Research",COVID-19 Genomics UK (COG-UK) Consortium,Ana da Silva Filipe et al
EPI_ISL_477845,"West of Scotland Specialist Virology Centre, NHSGGC / MRC-University of Glasgow Centre for Virus Research",COVID-19 Genomics UK (COG-UK) Consortium,Ana da Silva Filipe et al
EPI_ISL_448142,"West of Scotland Specialist Virology Centre, NHSGGC / MRC-University of Glasgow Centre for Virus Research",COVID-19 Genomics UK (COG-UK) Consortium,Ana da Silva Filipe et al
EPI_ISL_477846,"West of Scotland Specialist Virology Centre, NHSGGC / MRC-University of Glasgow Centre for Virus Research",COVID-19 Genomics UK (COG-UK) Consortium,Ana da Silva Filipe et al
EPI_ISL_477847,"West of Scotland Specialist Virology Centre, NHSGGC / MRC-University of Glasgow Centre for Virus Research",COVID-19 Genomics UK (COG-UK) Consortium,Ana da Silva Filipe et al
EPI_ISL_473509,"West of Scotland Specialist Virology Centre, NHSGGC / MRC-University of Glasgow Centre for Virus Research",COVID-19 Genomics UK (COG-UK) Consortium,Ana da Silva Filipe et al
EPI_ISL_425735,"West of Scotland Specialist Virology Centre, NHSGGC / MRC-University of Glasgow Centre for Virus Research",COVID-19 Genomics UK (COG-UK) Consortium,Ana da Silva Filipe et al
EPI_ISL_448143,"West of Scotland Specialist Virology Centre, NHSGGC / MRC-University of Glasgow Centre for Virus Research",COVID-19 Genomics UK (COG-UK) Consortium,Ana da Silva Filipe et al
EPI_ISL_453019,"West of Scotland Specialist Virology Centre, NHSGGC / MRC-University of Glasgow Centre for Virus Research",COVID-19 Genomics UK (COG-UK) Consortium,Ana da Silva Filipe et al
EPI_ISL_425736,"West of Scotland Specialist Virology Centre, NHSGGC / MRC-University of Glasgow Centre for Virus Research",COVID-19 Genomics UK (COG-UK) Consortium,Ana da Silva Filipe et al
EPI_ISL_453020,"West of Scotland Specialist Virology Centre, NHSGGC / MRC-University of Glasgow Centre for Virus Research",COVID-19 Genomics UK (COG-UK) Consortium,Ana da Silva Filipe et al
EPI_ISL_477849,"West of Scotland Specialist Virology Centre, NHSGGC / MRC-University of Glasgow Centre for Virus Research",COVID-19 Genomics UK (COG-UK) Consortium,Ana da Silva Filipe et al
EPI_ISL_477850,"West of Scotland Specialist Virology Centre, NHSGGC / MRC-University of Glasgow Centre for Virus Research",COVID-19 Genomics UK (COG-UK) Consortium,Ana da Silva Filipe et al
EPI_ISL_425737,"West of Scotland Specialist Virology Centre, NHSGGC / MRC-University of Glasgow Centre for Virus Research",COVID-19 Genomics UK (COG-UK) Consortium,Ana da Silva Filipe et al
EPI_ISL_477851,"West of Scotland Specialist Virology Centre, NHSGGC / MRC-University of Glasgow Centre for Virus Research",COVID-19 Genomics UK (COG-UK) Consortium,Ana da Silva Filipe et al
EPI_ISL_425738,"West of Scotland Specialist Virology Centre, NHSGGC / MRC-University of Glasgow Centre for Virus Research",COVID-19 Genomics UK (COG-UK) Consortium,Ana da Silva Filipe et al
EPI_ISL_438872,"West of Scotland Specialist Virology Centre, NHSGGC / MRC-University of Glasgow Centre for Virus Research",COVID-19 Genomics UK (COG-UK) Consortium,Ana da Silva Filipe et al
EPI_ISL_477852,"West of Scotland Specialist Virology Centre, NHSGGC / MRC-University of Glasgow Centre for Virus Research",COVID-19 Genomics UK (COG-UK) Consortium,Ana da Silva Filipe et al
EPI_ISL_473510,"West of Scotland Specialist Virology Centre, NHSGGC / MRC-University of Glasgow Centre for Virus Research",COVID-19 Genomics UK (COG-UK) Consortium,Ana da Silva Filipe et al
EPI_ISL_477853,"West of Scotland Specialist Virology Centre, NHSGGC / MRC-University of Glasgow Centre for Virus Research",COVID-19 Genomics UK (COG-UK) Consortium,Ana da Silva Filipe et al
EPI_ISL_438873,"West of Scotland Specialist Virology Centre, NHSGGC / MRC-University of Glasgow Centre for Virus Research",COVID-19 Genomics UK (COG-UK) Consortium,Ana da Silva Filipe et al
EPI_ISL_477855,"West of Scotland Specialist Virology Centre, NHSGGC / MRC-University of Glasgow Centre for Virus Research",COVID-19 Genomics UK (COG-UK) Consortium,Ana da Silva Filipe et al
EPI_ISL_425739,"West of Scotland Specialist Virology Centre, NHSGGC / MRC-University of Glasgow Centre for Virus Research",COVID-19 Genomics UK (COG-UK) Consortium,Ana da Silva Filipe et al
EPI_ISL_448144,"West of Scotland Specialist Virology Centre, NHSGGC / MRC-University of Glasgow Centre for Virus Research",COVID-19 Genomics UK (COG-UK) Consortium,Ana da Silva Filipe et al
EPI_ISL_425740,"West of Scotland Specialist Virology Centre, NHSGGC / MRC-University of Glasgow Centre for Virus Research",COVID-19 Genomics UK (COG-UK) Consortium,Ana da Silva Filipe et al
EPI_ISL_448145,"West of Scotland Specialist Virology Centre, NHSGGC / MRC-University of Glasgow Centre for Virus Research",COVID-19 Genomics UK (COG-UK) Consortium,Ana da Silva Filipe et al
EPI_ISL_477856,"West of Scotland Specialist Virology Centre, NHSGGC / MRC-University of Glasgow Centre for Virus Research",COVID-19 Genomics UK (COG-UK) Consortium,Ana da Silva Filipe et al
EPI_ISL_456759,"West of Scotland Specialist Virology Centre, NHSGGC / MRC-University of Glasgow Centre for Virus Research",COVID-19 Genomics UK (COG-UK) Consortium,Ana da Silva Filipe et al
EPI_ISL_438874,"West of Scotland Specialist Virology Centre, NHSGGC / MRC-University of Glasgow Centre for Virus Research",COVID-19 Genomics UK (COG-UK) Consortium,Ana da Silva Filipe et al
EPI_ISL_425741,"West of Scotland Specialist Virology Centre, NHSGGC / MRC-University of Glasgow Centre for Virus Research",COVID-19 Genomics UK (COG-UK) Consortium,Ana da Silva Filipe et al
EPI_ISL_453021,"West of Scotland Specialist Virology Centre, NHSGGC / MRC-University of Glasgow Centre for Virus Research",COVID-19 Genomics UK (COG-UK) Consortium,Ana da Silva Filipe et al
EPI_ISL_438875,"West of Scotland Specialist Virology Centre, NHSGGC / MRC-University of Glasgow Centre for Virus Research",COVID-19 Genomics UK (COG-UK) Consortium,Ana da Silva Filipe et al
EPI_ISL_477857,"West of Scotland Specialist Virology Centre, NHSGGC / MRC-University of Glasgow Centre for Virus Research",COVID-19 Genomics UK (COG-UK) Consortium,Ana da Silva Filipe et al
EPI_ISL_425742,"West of Scotland Specialist Virology Centre, NHSGGC / MRC-University of Glasgow Centre for Virus Research",COVID-19 Genomics UK (COG-UK) Consortium,Ana da Silva Filipe et al
EPI_ISL_477858,"West of Scotland Specialist Virology Centre, NHSGGC / MRC-University of Glasgow Centre for Virus Research",COVID-19 Genomics UK (COG-UK) Consortium,Ana da Silva Filipe et al
EPI_ISL_477859,"West of Scotland Specialist Virology Centre, NHSGGC / MRC-University of Glasgow Centre for Virus Research",COVID-19 Genomics UK (COG-UK) Consortium,Ana da Silva Filipe et al
EPI_ISL_477860,"West of Scotland Specialist Virology Centre, NHSGGC / MRC-University of Glasgow Centre for Virus Research",COVID-19 Genomics UK (COG-UK) Consortium,Ana da Silva Filipe et al
EPI_ISL_453022,"West of Scotland Specialist Virology Centre, NHSGGC / MRC-University of Glasgow Centre for Virus Research",COVID-19 Genomics UK (COG-UK) Consortium,Ana da Silva Filipe et al
EPI_ISL_438876,"West of Scotland Specialist Virology Centre, NHSGGC / MRC-University of Glasgow Centre for Virus Research",COVID-19 Genomics UK (COG-UK) Consortium,Ana da Silva Filipe et al
EPI_ISL_477861,"West of Scotland Specialist Virology Centre, NHSGGC / MRC-University of Glasgow Centre for Virus Research",COVID-19 Genomics UK (COG-UK) Consortium,Ana da Silva Filipe et al
EPI_ISL_477862,"West of Scotland Specialist Virology Centre, NHSGGC / MRC-University of Glasgow Centre for Virus Research",COVID-19 Genomics UK (COG-UK) Consortium,Ana da Silva Filipe et al
EPI_ISL_477863,"West of Scotland Specialist Virology Centre, NHSGGC / MRC-University of Glasgow Centre for Virus Research",COVID-19 Genomics UK (COG-UK) Consortium,Ana da Silva Filipe et al
EPI_ISL_477864,"West of Scotland Specialist Virology Centre, NHSGGC / MRC-University of Glasgow Centre for Virus Research",COVID-19 Genomics UK (COG-UK) Consortium,Ana da Silva Filipe et al
EPI_ISL_425743,"West of Scotland Specialist Virology Centre, NHSGGC / MRC-University of Glasgow Centre for Virus Research",COVID-19 Genomics UK (COG-UK) Consortium,Ana da Silva Filipe et al
EPI_ISL_438877,"West of Scotland Specialist Virology Centre, NHSGGC / MRC-University of Glasgow Centre for Virus Research",COVID-19 Genomics UK (COG-UK) Consortium,Ana da Silva Filipe et al
EPI_ISL_456760,"West of Scotland Specialist Virology Centre, NHSGGC / MRC-University of Glasgow Centre for Virus Research",COVID-19 Genomics UK (COG-UK) Consortium,Ana da Silva Filipe et al
EPI_ISL_448146,"West of Scotland Specialist Virology Centre, NHSGGC / MRC-University of Glasgow Centre for Virus Research",COVID-19 Genomics UK (COG-UK) Consortium,Ana da Silva Filipe et al
EPI_ISL_425744,"West of Scotland Specialist Virology Centre, NHSGGC / MRC-University of Glasgow Centre for Virus Research",COVID-19 Genomics UK (COG-UK) Consortium,Ana da Silva Filipe et al
EPI_ISL_453024,"West of Scotland Specialist Virology Centre, NHSGGC / MRC-University of Glasgow Centre for Virus Research",COVID-19 Genomics UK (COG-UK) Consortium,Ana da Silva Filipe et al
EPI_ISL_473511,"West of Scotland Specialist Virology Centre, NHSGGC / MRC-University of Glasgow Centre for Virus Research",COVID-19 Genomics UK (COG-UK) Consortium,Ana da Silva Filipe et al
EPI_ISL_477866,"West of Scotland Specialist Virology Centre, NHSGGC / MRC-University of Glasgow Centre for Virus Research",COVID-19 Genomics UK (COG-UK) Consortium,Ana da Silva Filipe et al
EPI_ISL_448147,"West of Scotland Specialist Virology Centre, NHSGGC / MRC-University of Glasgow Centre for Virus Research",COVID-19 Genomics UK (COG-UK) Consortium,Ana da Silva Filipe et al
EPI_ISL_448148,"West of Scotland Specialist Virology Centre, NHSGGC / MRC-University of Glasgow Centre for Virus Research",COVID-19 Genomics UK (COG-UK) Consortium,Ana da Silva Filipe et al
EPI_ISL_448149,"West of Scotland Specialist Virology Centre, NHSGGC / MRC-University of Glasgow Centre for Virus Research",COVID-19 Genomics UK (COG-UK) Consortium,Ana da Silva Filipe et al
EPI_ISL_448150,"West of Scotland Specialist Virology Centre, NHSGGC / MRC-University of Glasgow Centre for Virus Research",COVID-19 Genomics UK (COG-UK) Consortium,Ana da Silva Filipe et al
EPI_ISL_448151,"West of Scotland Specialist Virology Centre, NHSGGC / MRC-University of Glasgow Centre for Virus Research",COVID-19 Genomics UK (COG-UK) Consortium,Ana da Silva Filipe et al
EPI_ISL_448152,"West of Scotland Specialist Virology Centre, NHSGGC / MRC-University of Glasgow Centre for Virus Research",COVID-19 Genomics UK (COG-UK) Consortium,Ana da Silva Filipe et al
EPI_ISL_477867,"West of Scotland Specialist Virology Centre, NHSGGC / MRC-University of Glasgow Centre for Virus Research",COVID-19 Genomics UK (COG-UK) Consortium,Ana da Silva Filipe et al
EPI_ISL_453025,"West of Scotland Specialist Virology Centre, NHSGGC / MRC-University of Glasgow Centre for Virus Research",COVID-19 Genomics UK (COG-UK) Consortium,Ana da Silva Filipe et al
EPI_ISL_438878,"West of Scotland Specialist Virology Centre, NHSGGC / MRC-University of Glasgow Centre for Virus Research",COVID-19 Genomics UK (COG-UK) Consortium,Ana da Silva Filipe et al
EPI_ISL_425745,"West of Scotland Specialist Virology Centre, NHSGGC / MRC-University of Glasgow Centre for Virus Research",COVID-19 Genomics UK (COG-UK) Consortium,Ana da Silva Filipe et al
EPI_ISL_477868,"West of Scotland Specialist Virology Centre, NHSGGC / MRC-University of Glasgow Centre for Virus Research",COVID-19 Genomics UK (COG-UK) Consortium,Ana da Silva Filipe et al
EPI_ISL_448153,"West of Scotland Specialist Virology Centre, NHSGGC / MRC-University of Glasgow Centre for Virus Research",COVID-19 Genomics UK (COG-UK) Consortium,Ana da Silva Filipe et al
EPI_ISL_477869,"West of Scotland Specialist Virology Centre, NHSGGC / MRC-University of Glasgow Centre for Virus Research",COVID-19 Genomics UK (COG-UK) Consortium,Ana da Silva Filipe et al
EPI_ISL_477870,"West of Scotland Specialist Virology Centre, NHSGGC / MRC-University of Glasgow Centre for Virus Research",COVID-19 Genomics UK (COG-UK) Consortium,Ana da Silva Filipe et al
EPI_ISL_425746,"West of Scotland Specialist Virology Centre, NHSGGC / MRC-University of Glasgow Centre for Virus Research",COVID-19 Genomics UK (COG-UK) Consortium,Ana da Silva Filipe et al
EPI_ISL_477871,"West of Scotland Specialist Virology Centre, NHSGGC / MRC-University of Glasgow Centre for Virus Research",COVID-19 Genomics UK (COG-UK) Consortium,Ana da Silva Filipe et al
EPI_ISL_477872,"West of Scotland Specialist Virology Centre, NHSGGC / MRC-University of Glasgow Centre for Virus Research",COVID-19 Genomics UK (COG-UK) Consortium,Ana da Silva Filipe et al
EPI_ISL_456761,"West of Scotland Specialist Virology Centre, NHSGGC / MRC-University of Glasgow Centre for Virus Research",COVID-19 Genomics UK (COG-UK) Consortium,Ana da Silva Filipe et al
EPI_ISL_448154,"West of Scotland Specialist Virology Centre, NHSGGC / MRC-University of Glasgow Centre for Virus Research",COVID-19 Genomics UK (COG-UK) Consortium,Ana da Silva Filipe et al
EPI_ISL_448155,"West of Scotland Specialist Virology Centre, NHSGGC / MRC-University of Glasgow Centre for Virus Research",COVID-19 Genomics UK (COG-UK) Consortium,Ana da Silva Filipe et al
EPI_ISL_448156,"West of Scotland Specialist Virology Centre, NHSGGC / MRC-University of Glasgow Centre for Virus Research",COVID-19 Genomics UK (COG-UK) Consortium,Ana da Silva Filipe et al
EPI_ISL_448157,"West of Scotland Specialist Virology Centre, NHSGGC / MRC-University of Glasgow Centre for Virus Research",COVID-19 Genomics UK (COG-UK) Consortium,Ana da Silva Filipe et al
EPI_ISL_448158,"West of Scotland Specialist Virology Centre, NHSGGC / MRC-University of Glasgow Centre for Virus Research",COVID-19 Genomics UK (COG-UK) Consortium,Ana da Silva Filipe et al
EPI_ISL_448159,"West of Scotland Specialist Virology Centre, NHSGGC / MRC-University of Glasgow Centre for Virus Research",COVID-19 Genomics UK (COG-UK) Consortium,Ana da Silva Filipe et al
EPI_ISL_425747,"West of Scotland Specialist Virology Centre, NHSGGC / MRC-University of Glasgow Centre for Virus Research",COVID-19 Genomics UK (COG-UK) Consortium,Ana da Silva Filipe et al
EPI_ISL_453027,"West of Scotland Specialist Virology Centre, NHSGGC / MRC-University of Glasgow Centre for Virus Research",COVID-19 Genomics UK (COG-UK) Consortium,Ana da Silva Filipe et al
EPI_ISL_477874,"West of Scotland Specialist Virology Centre, NHSGGC / MRC-University of Glasgow Centre for Virus Research",COVID-19 Genomics UK (COG-UK) Consortium,Ana da Silva Filipe et al
EPI_ISL_438879,"West of Scotland Specialist Virology Centre, NHSGGC / MRC-University of Glasgow Centre for Virus Research",COVID-19 Genomics UK (COG-UK) Consortium,Ana da Silva Filipe et al
EPI_ISL_448160,"West of Scotland Specialist Virology Centre, NHSGGC / MRC-University of Glasgow Centre for Virus Research",COVID-19 Genomics UK (COG-UK) Consortium,Ana da Silva Filipe et al
EPI_ISL_448161,"West of Scotland Specialist Virology Centre, NHSGGC / MRC-University of Glasgow Centre for Virus Research",COVID-19 Genomics UK (COG-UK) Consortium,Ana da Silva Filipe et al
EPI_ISL_448162,"West of Scotland Specialist Virology Centre, NHSGGC / MRC-University of Glasgow Centre for Virus Research",COVID-19 Genomics UK (COG-UK) Consortium,Ana da Silva Filipe et al
EPI_ISL_448163,"West of Scotland Specialist Virology Centre, NHSGGC / MRC-University of Glasgow Centre for Virus Research",COVID-19 Genomics UK (COG-UK) Consortium,Ana da Silva Filipe et al
EPI_ISL_425748,"West of Scotland Specialist Virology Centre, NHSGGC / MRC-University of Glasgow Centre for Virus Research",COVID-19 Genomics UK (COG-UK) Consortium,Ana da Silva Filipe et al
EPI_ISL_477875,"West of Scotland Specialist Virology Centre, NHSGGC / MRC-University of Glasgow Centre for Virus Research",COVID-19 Genomics UK (COG-UK) Consortium,Ana da Silva Filipe et al
EPI_ISL_448164,"West of Scotland Specialist Virology Centre, NHSGGC / MRC-University of Glasgow Centre for Virus Research",COVID-19 Genomics UK (COG-UK) Consortium,Ana da Silva Filipe et al
EPI_ISL_448165,"West of Scotland Specialist Virology Centre, NHSGGC / MRC-University of Glasgow Centre for Virus Research",COVID-19 Genomics UK (COG-UK) Consortium,Ana da Silva Filipe et al
EPI_ISL_448166,"West of Scotland Specialist Virology Centre, NHSGGC / MRC-University of Glasgow Centre for Virus Research",COVID-19 Genomics UK (COG-UK) Consortium,Ana da Silva Filipe et al
EPI_ISL_448167,"West of Scotland Specialist Virology Centre, NHSGGC / MRC-University of Glasgow Centre for Virus Research",COVID-19 Genomics UK (COG-UK) Consortium,Ana da Silva Filipe et al
EPI_ISL_433272,"West of Scotland Specialist Virology Centre, NHSGGC / MRC-University of Glasgow Centre for Virus Research",COVID-19 Genomics UK (COG-UK) Consortium,Ana da Silva Filipe et al
EPI_ISL_448168,"West of Scotland Specialist Virology Centre, NHSGGC / MRC-University of Glasgow Centre for Virus Research",COVID-19 Genomics UK (COG-UK) Consortium,Ana da Silva Filipe et al
EPI_ISL_448169,"West of Scotland Specialist Virology Centre, NHSGGC / MRC-University of Glasgow Centre for Virus Research",COVID-19 Genomics UK (COG-UK) Consortium,Ana da Silva Filipe et al
EPI_ISL_433273,"West of Scotland Specialist Virology Centre, NHSGGC / MRC-University of Glasgow Centre for Virus Research",COVID-19 Genomics UK (COG-UK) Consortium,Ana da Silva Filipe et al
EPI_ISL_438880,"West of Scotland Specialist Virology Centre, NHSGGC / MRC-University of Glasgow Centre for Virus Research",COVID-19 Genomics UK (COG-UK) Consortium,Ana da Silva Filipe et al
EPI_ISL_477876,"West of Scotland Specialist Virology Centre, NHSGGC / MRC-University of Glasgow Centre for Virus Research",COVID-19 Genomics UK (COG-UK) Consortium,Ana da Silva Filipe et al
EPI_ISL_453028,"West of Scotland Specialist Virology Centre, NHSGGC / MRC-University of Glasgow Centre for Virus Research",COVID-19 Genomics UK (COG-UK) Consortium,Ana da Silva Filipe et al
EPI_ISL_477877,"West of Scotland Specialist Virology Centre, NHSGGC / MRC-University of Glasgow Centre for Virus Research",COVID-19 Genomics UK (COG-UK) Consortium,Ana da Silva Filipe et al
EPI_ISL_477878,"West of Scotland Specialist Virology Centre, NHSGGC / MRC-University of Glasgow Centre for Virus Research",COVID-19 Genomics UK (COG-UK) Consortium,Ana da Silva Filipe et al
EPI_ISL_453029,"West of Scotland Specialist Virology Centre, NHSGGC / MRC-University of Glasgow Centre for Virus Research",COVID-19 Genomics UK (COG-UK) Consortium,Ana da Silva Filipe et al
EPI_ISL_453030,"West of Scotland Specialist Virology Centre, NHSGGC / MRC-University of Glasgow Centre for Virus Research",COVID-19 Genomics UK (COG-UK) Consortium,Ana da Silva Filipe et al
EPI_ISL_477879,"West of Scotland Specialist Virology Centre, NHSGGC / MRC-University of Glasgow Centre for Virus Research",COVID-19 Genomics UK (COG-UK) Consortium,Ana da Silva Filipe et al
EPI_ISL_477880,"West of Scotland Specialist Virology Centre, NHSGGC / MRC-University of Glasgow Centre for Virus Research",COVID-19 Genomics UK (COG-UK) Consortium,Ana da Silva Filipe et al
EPI_ISL_477881,"West of Scotland Specialist Virology Centre, NHSGGC / MRC-University of Glasgow Centre for Virus Research",COVID-19 Genomics UK (COG-UK) Consortium,Ana da Silva Filipe et al
EPI_ISL_456762,"West of Scotland Specialist Virology Centre, NHSGGC / MRC-University of Glasgow Centre for Virus Research",COVID-19 Genomics UK (COG-UK) Consortium,Ana da Silva Filipe et al
EPI_ISL_477882,"West of Scotland Specialist Virology Centre, NHSGGC / MRC-University of Glasgow Centre for Virus Research",COVID-19 Genomics UK (COG-UK) Consortium,Ana da Silva Filipe et al
EPI_ISL_453031,"West of Scotland Specialist Virology Centre, NHSGGC / MRC-University of Glasgow Centre for Virus Research",COVID-19 Genomics UK (COG-UK) Consortium,Ana da Silva Filipe et al
EPI_ISL_453032,"West of Scotland Specialist Virology Centre, NHSGGC / MRC-University of Glasgow Centre for Virus Research",COVID-19 Genomics UK (COG-UK) Consortium,Ana da Silva Filipe et al
EPI_ISL_438881,"West of Scotland Specialist Virology Centre, NHSGGC / MRC-University of Glasgow Centre for Virus Research",COVID-19 Genomics UK (COG-UK) Consortium,Ana da Silva Filipe et al
EPI_ISL_477883,"West of Scotland Specialist Virology Centre, NHSGGC / MRC-University of Glasgow Centre for Virus Research",COVID-19 Genomics UK (COG-UK) Consortium,Ana da Silva Filipe et al
EPI_ISL_453033,"West of Scotland Specialist Virology Centre, NHSGGC / MRC-University of Glasgow Centre for Virus Research",COVID-19 Genomics UK (COG-UK) Consortium,Ana da Silva Filipe et al
EPI_ISL_433274,"West of Scotland Specialist Virology Centre, NHSGGC / MRC-University of Glasgow Centre for Virus Research",COVID-19 Genomics UK (COG-UK) Consortium,Ana da Silva Filipe et al
EPI_ISL_477884,"West of Scotland Specialist Virology Centre, NHSGGC / MRC-University of Glasgow Centre for Virus Research",COVID-19 Genomics UK (COG-UK) Consortium,Ana da Silva Filipe et al
EPI_ISL_477885,"West of Scotland Specialist Virology Centre, NHSGGC / MRC-University of Glasgow Centre for Virus Research",COVID-19 Genomics UK (COG-UK) Consortium,Ana da Silva Filipe et al
EPI_ISL_448170,"West of Scotland Specialist Virology Centre, NHSGGC / MRC-University of Glasgow Centre for Virus Research",COVID-19 Genomics UK (COG-UK) Consortium,Ana da Silva Filipe et al
EPI_ISL_438882,"West of Scotland Specialist Virology Centre, NHSGGC / MRC-University of Glasgow Centre for Virus Research",COVID-19 Genomics UK (COG-UK) Consortium,Ana da Silva Filipe et al
EPI_ISL_448171,"West of Scotland Specialist Virology Centre, NHSGGC / MRC-University of Glasgow Centre for Virus Research",COVID-19 Genomics UK (COG-UK) Consortium,Ana da Silva Filipe et al
EPI_ISL_477886,"West of Scotland Specialist Virology Centre, NHSGGC / MRC-University of Glasgow Centre for Virus Research",COVID-19 Genomics UK (COG-UK) Consortium,Ana da Silva Filipe et al
EPI_ISL_453034,"West of Scotland Specialist Virology Centre, NHSGGC / MRC-University of Glasgow Centre for Virus Research",COVID-19 Genomics UK (COG-UK) Consortium,Ana da Silva Filipe et al
EPI_ISL_453035,"West of Scotland Specialist Virology Centre, NHSGGC / MRC-University of Glasgow Centre for Virus Research",COVID-19 Genomics UK (COG-UK) Consortium,Ana da Silva Filipe et al
EPI_ISL_438883,"West of Scotland Specialist Virology Centre, NHSGGC / MRC-University of Glasgow Centre for Virus Research",COVID-19 Genomics UK (COG-UK) Consortium,Ana da Silva Filipe et al
EPI_ISL_438884,"West of Scotland Specialist Virology Centre, NHSGGC / MRC-University of Glasgow Centre for Virus Research",COVID-19 Genomics UK (COG-UK) Consortium,Ana da Silva Filipe et al
EPI_ISL_453036,"West of Scotland Specialist Virology Centre, NHSGGC / MRC-University of Glasgow Centre for Virus Research",COVID-19 Genomics UK (COG-UK) Consortium,Ana da Silva Filipe et al
EPI_ISL_453037,"West of Scotland Specialist Virology Centre, NHSGGC / MRC-University of Glasgow Centre for Virus Research",COVID-19 Genomics UK (COG-UK) Consortium,Ana da Silva Filipe et al
EPI_ISL_473512,"West of Scotland Specialist Virology Centre, NHSGGC / MRC-University of Glasgow Centre for Virus Research",COVID-19 Genomics UK (COG-UK) Consortium,Ana da Silva Filipe et al
EPI_ISL_477887,"West of Scotland Specialist Virology Centre, NHSGGC / MRC-University of Glasgow Centre for Virus Research",COVID-19 Genomics UK (COG-UK) Consortium,Ana da Silva Filipe et al
EPI_ISL_477888,"West of Scotland Specialist Virology Centre, NHSGGC / MRC-University of Glasgow Centre for Virus Research",COVID-19 Genomics UK (COG-UK) Consortium,Ana da Silva Filipe et al
EPI_ISL_453038,"West of Scotland Specialist Virology Centre, NHSGGC / MRC-University of Glasgow Centre for Virus Research",COVID-19 Genomics UK (COG-UK) Consortium,Ana da Silva Filipe et al
EPI_ISL_438885,"West of Scotland Specialist Virology Centre, NHSGGC / MRC-University of Glasgow Centre for Virus Research",COVID-19 Genomics UK (COG-UK) Consortium,Ana da Silva Filipe et al
EPI_ISL_477889,"West of Scotland Specialist Virology Centre, NHSGGC / MRC-University of Glasgow Centre for Virus Research",COVID-19 Genomics UK (COG-UK) Consortium,Ana da Silva Filipe et al
EPI_ISL_453039,"West of Scotland Specialist Virology Centre, NHSGGC / MRC-University of Glasgow Centre for Virus Research",COVID-19 Genomics UK (COG-UK) Consortium,Ana da Silva Filipe et al
EPI_ISL_477890,"West of Scotland Specialist Virology Centre, NHSGGC / MRC-University of Glasgow Centre for Virus Research",COVID-19 Genomics UK (COG-UK) Consortium,Ana da Silva Filipe et al
EPI_ISL_453040,"West of Scotland Specialist Virology Centre, NHSGGC / MRC-University of Glasgow Centre for Virus Research",COVID-19 Genomics UK (COG-UK) Consortium,Ana da Silva Filipe et al
EPI_ISL_477891,"West of Scotland Specialist Virology Centre, NHSGGC / MRC-University of Glasgow Centre for Virus Research",COVID-19 Genomics UK (COG-UK) Consortium,Ana da Silva Filipe et al
EPI_ISL_448172,"West of Scotland Specialist Virology Centre, NHSGGC / MRC-University of Glasgow Centre for Virus Research",COVID-19 Genomics UK (COG-UK) Consortium,Ana da Silva Filipe et al
EPI_ISL_477892,"West of Scotland Specialist Virology Centre, NHSGGC / MRC-University of Glasgow Centre for Virus Research",COVID-19 Genomics UK (COG-UK) Consortium,Ana da Silva Filipe et al
EPI_ISL_438886,"West of Scotland Specialist Virology Centre, NHSGGC / MRC-University of Glasgow Centre for Virus Research",COVID-19 Genomics UK (COG-UK) Consortium,Ana da Silva Filipe et al
EPI_ISL_448173,"West of Scotland Specialist Virology Centre, NHSGGC / MRC-University of Glasgow Centre for Virus Research",COVID-19 Genomics UK (COG-UK) Consortium,Ana da Silva Filipe et al
EPI_ISL_448174,"West of Scotland Specialist Virology Centre, NHSGGC / MRC-University of Glasgow Centre for Virus Research",COVID-19 Genomics UK (COG-UK) Consortium,Ana da Silva Filipe et al
EPI_ISL_448175,"West of Scotland Specialist Virology Centre, NHSGGC / MRC-University of Glasgow Centre for Virus Research",COVID-19 Genomics UK (COG-UK) Consortium,Ana da Silva Filipe et al
EPI_ISL_453041,"West of Scotland Specialist Virology Centre, NHSGGC / MRC-University of Glasgow Centre for Virus Research",COVID-19 Genomics UK (COG-UK) Consortium,Ana da Silva Filipe et al
EPI_ISL_477894,"West of Scotland Specialist Virology Centre, NHSGGC / MRC-University of Glasgow Centre for Virus Research",COVID-19 Genomics UK (COG-UK) Consortium,Ana da Silva Filipe et al
EPI_ISL_453042,"West of Scotland Specialist Virology Centre, NHSGGC / MRC-University of Glasgow Centre for Virus Research",COVID-19 Genomics UK (COG-UK) Consortium,Ana da Silva Filipe et al
EPI_ISL_448176,"West of Scotland Specialist Virology Centre, NHSGGC / MRC-University of Glasgow Centre for Virus Research",COVID-19 Genomics UK (COG-UK) Consortium,Ana da Silva Filipe et al
EPI_ISL_448177,"West of Scotland Specialist Virology Centre, NHSGGC / MRC-University of Glasgow Centre for Virus Research",COVID-19 Genomics UK (COG-UK) Consortium,Ana da Silva Filipe et al
EPI_ISL_477895,"West of Scotland Specialist Virology Centre, NHSGGC / MRC-University of Glasgow Centre for Virus Research",COVID-19 Genomics UK (COG-UK) Consortium,Ana da Silva Filipe et al
EPI_ISL_425749,"West of Scotland Specialist Virology Centre, NHSGGC / MRC-University of Glasgow Centre for Virus Research",COVID-19 Genomics UK (COG-UK) Consortium,Ana da Silva Filipe et al
EPI_ISL_477896,"West of Scotland Specialist Virology Centre, NHSGGC / MRC-University of Glasgow Centre for Virus Research",COVID-19 Genomics UK (COG-UK) Consortium,Ana da Silva Filipe et al
EPI_ISL_453044,"West of Scotland Specialist Virology Centre, NHSGGC / MRC-University of Glasgow Centre for Virus Research",COVID-19 Genomics UK (COG-UK) Consortium,Ana da Silva Filipe et al
EPI_ISL_477897,"West of Scotland Specialist Virology Centre, NHSGGC / MRC-University of Glasgow Centre for Virus Research",COVID-19 Genomics UK (COG-UK) Consortium,Ana da Silva Filipe et al
EPI_ISL_477898,"West of Scotland Specialist Virology Centre, NHSGGC / MRC-University of Glasgow Centre for Virus Research",COVID-19 Genomics UK (COG-UK) Consortium,Ana da Silva Filipe et al
EPI_ISL_477899,"West of Scotland Specialist Virology Centre, NHSGGC / MRC-University of Glasgow Centre for Virus Research",COVID-19 Genomics UK (COG-UK) Consortium,Ana da Silva Filipe et al
EPI_ISL_477900,"West of Scotland Specialist Virology Centre, NHSGGC / MRC-University of Glasgow Centre for Virus Research",COVID-19 Genomics UK (COG-UK) Consortium,Ana da Silva Filipe et al
EPI_ISL_456763,"West of Scotland Specialist Virology Centre, NHSGGC / MRC-University of Glasgow Centre for Virus Research",COVID-19 Genomics UK (COG-UK) Consortium,Ana da Silva Filipe et al
EPI_ISL_438887,"West of Scotland Specialist Virology Centre, NHSGGC / MRC-University of Glasgow Centre for Virus Research",COVID-19 Genomics UK (COG-UK) Consortium,Ana da Silva Filipe et al
EPI_ISL_448178,"West of Scotland Specialist Virology Centre, NHSGGC / MRC-University of Glasgow Centre for Virus Research",COVID-19 Genomics UK (COG-UK) Consortium,Ana da Silva Filipe et al
EPI_ISL_477901,"West of Scotland Specialist Virology Centre, NHSGGC / MRC-University of Glasgow Centre for Virus Research",COVID-19 Genomics UK (COG-UK) Consortium,Ana da Silva Filipe et al
EPI_ISL_477902,"West of Scotland Specialist Virology Centre, NHSGGC / MRC-University of Glasgow Centre for Virus Research",COVID-19 Genomics UK (COG-UK) Consortium,Ana da Silva Filipe et al
EPI_ISL_477903,"West of Scotland Specialist Virology Centre, NHSGGC / MRC-University of Glasgow Centre for Virus Research",COVID-19 Genomics UK (COG-UK) Consortium,Ana da Silva Filipe et al
EPI_ISL_477904,"West of Scotland Specialist Virology Centre, NHSGGC / MRC-University of Glasgow Centre for Virus Research",COVID-19 Genomics UK (COG-UK) Consortium,Ana da Silva Filipe et al
EPI_ISL_448179,"West of Scotland Specialist Virology Centre, NHSGGC / MRC-University of Glasgow Centre for Virus Research",COVID-19 Genomics UK (COG-UK) Consortium,Ana da Silva Filipe et al
EPI_ISL_448180,"West of Scotland Specialist Virology Centre, NHSGGC / MRC-University of Glasgow Centre for Virus Research",COVID-19 Genomics UK (COG-UK) Consortium,Ana da Silva Filipe et al
EPI_ISL_438888,"West of Scotland Specialist Virology Centre, NHSGGC / MRC-University of Glasgow Centre for Virus Research",COVID-19 Genomics UK (COG-UK) Consortium,Ana da Silva Filipe et al
EPI_ISL_477905,"West of Scotland Specialist Virology Centre, NHSGGC / MRC-University of Glasgow Centre for Virus Research",COVID-19 Genomics UK (COG-UK) Consortium,Ana da Silva Filipe et al
EPI_ISL_477906,"West of Scotland Specialist Virology Centre, NHSGGC / MRC-University of Glasgow Centre for Virus Research",COVID-19 Genomics UK (COG-UK) Consortium,Ana da Silva Filipe et al
EPI_ISL_477907,"West of Scotland Specialist Virology Centre, NHSGGC / MRC-University of Glasgow Centre for Virus Research",COVID-19 Genomics UK (COG-UK) Consortium,Ana da Silva Filipe et al
EPI_ISL_477908,"West of Scotland Specialist Virology Centre, NHSGGC / MRC-University of Glasgow Centre for Virus Research",COVID-19 Genomics UK (COG-UK) Consortium,Ana da Silva Filipe et al
EPI_ISL_477909,"West of Scotland Specialist Virology Centre, NHSGGC / MRC-University of Glasgow Centre for Virus Research",COVID-19 Genomics UK (COG-UK) Consortium,Ana da Silva Filipe et al
EPI_ISL_438889,"West of Scotland Specialist Virology Centre, NHSGGC / MRC-University of Glasgow Centre for Virus Research",COVID-19 Genomics UK (COG-UK) Consortium,Ana da Silva Filipe et al
EPI_ISL_477910,"West of Scotland Specialist Virology Centre, NHSGGC / MRC-University of Glasgow Centre for Virus Research",COVID-19 Genomics UK (COG-UK) Consortium,Ana da Silva Filipe et al
EPI_ISL_448181,"West of Scotland Specialist Virology Centre, NHSGGC / MRC-University of Glasgow Centre for Virus Research",COVID-19 Genomics UK (COG-UK) Consortium,Ana da Silva Filipe et al
EPI_ISL_448182,"West of Scotland Specialist Virology Centre, NHSGGC / MRC-University of Glasgow Centre for Virus Research",COVID-19 Genomics UK (COG-UK) Consortium,Ana da Silva Filipe et al
EPI_ISL_438890,"West of Scotland Specialist Virology Centre, NHSGGC / MRC-University of Glasgow Centre for Virus Research",COVID-19 Genomics UK (COG-UK) Consortium,Ana da Silva Filipe et al
EPI_ISL_477911,"West of Scotland Specialist Virology Centre, NHSGGC / MRC-University of Glasgow Centre for Virus Research",COVID-19 Genomics UK (COG-UK) Consortium,Ana da Silva Filipe et al
EPI_ISL_438891,"West of Scotland Specialist Virology Centre, NHSGGC / MRC-University of Glasgow Centre for Virus Research",COVID-19 Genomics UK (COG-UK) Consortium,Ana da Silva Filipe et al
EPI_ISL_425750,"West of Scotland Specialist Virology Centre, NHSGGC / MRC-University of Glasgow Centre for Virus Research",COVID-19 Genomics UK (COG-UK) Consortium,Ana da Silva Filipe et al
EPI_ISL_477912,"West of Scotland Specialist Virology Centre, NHSGGC / MRC-University of Glasgow Centre for Virus Research",COVID-19 Genomics UK (COG-UK) Consortium,Ana da Silva Filipe et al
EPI_ISL_477913,"West of Scotland Specialist Virology Centre, NHSGGC / MRC-University of Glasgow Centre for Virus Research",COVID-19 Genomics UK (COG-UK) Consortium,Ana da Silva Filipe et al
EPI_ISL_477914,"West of Scotland Specialist Virology Centre, NHSGGC / MRC-University of Glasgow Centre for Virus Research",COVID-19 Genomics UK (COG-UK) Consortium,Ana da Silva Filipe et al
EPI_ISL_477915,"West of Scotland Specialist Virology Centre, NHSGGC / MRC-University of Glasgow Centre for Virus Research",COVID-19 Genomics UK (COG-UK) Consortium,Ana da Silva Filipe et al
EPI_ISL_438892,"West of Scotland Specialist Virology Centre, NHSGGC / MRC-University of Glasgow Centre for Virus Research",COVID-19 Genomics UK (COG-UK) Consortium,Ana da Silva Filipe et al
EPI_ISL_477916,"West of Scotland Specialist Virology Centre, NHSGGC / MRC-University of Glasgow Centre for Virus Research",COVID-19 Genomics UK (COG-UK) Consortium,Ana da Silva Filipe et al
EPI_ISL_477917,"West of Scotland Specialist Virology Centre, NHSGGC / MRC-University of Glasgow Centre for Virus Research",COVID-19 Genomics UK (COG-UK) Consortium,Ana da Silva Filipe et al
EPI_ISL_425751,"West of Scotland Specialist Virology Centre, NHSGGC / MRC-University of Glasgow Centre for Virus Research",COVID-19 Genomics UK (COG-UK) Consortium,Ana da Silva Filipe et al
EPI_ISL_477918,"West of Scotland Specialist Virology Centre, NHSGGC / MRC-University of Glasgow Centre for Virus Research",COVID-19 Genomics UK (COG-UK) Consortium,Ana da Silva Filipe et al
EPI_ISL_438893,"West of Scotland Specialist Virology Centre, NHSGGC / MRC-University of Glasgow Centre for Virus Research",COVID-19 Genomics UK (COG-UK) Consortium,Ana da Silva Filipe et al
EPI_ISL_477919,"West of Scotland Specialist Virology Centre, NHSGGC / MRC-University of Glasgow Centre for Virus Research",COVID-19 Genomics UK (COG-UK) Consortium,Ana da Silva Filipe et al
EPI_ISL_477920,"West of Scotland Specialist Virology Centre, NHSGGC / MRC-University of Glasgow Centre for Virus Research",COVID-19 Genomics UK (COG-UK) Consortium,Ana da Silva Filipe et al
EPI_ISL_438894,"West of Scotland Specialist Virology Centre, NHSGGC / MRC-University of Glasgow Centre for Virus Research",COVID-19 Genomics UK (COG-UK) Consortium,Ana da Silva Filipe et al
EPI_ISL_456764,"West of Scotland Specialist Virology Centre, NHSGGC / MRC-University of Glasgow Centre for Virus Research",COVID-19 Genomics UK (COG-UK) Consortium,Ana da Silva Filipe et al
EPI_ISL_438895,"West of Scotland Specialist Virology Centre, NHSGGC / MRC-University of Glasgow Centre for Virus Research",COVID-19 Genomics UK (COG-UK) Consortium,Ana da Silva Filipe et al
EPI_ISL_438896,"West of Scotland Specialist Virology Centre, NHSGGC / MRC-University of Glasgow Centre for Virus Research",COVID-19 Genomics UK (COG-UK) Consortium,Ana da Silva Filipe et al
EPI_ISL_477921,"West of Scotland Specialist Virology Centre, NHSGGC / MRC-University of Glasgow Centre for Virus Research",COVID-19 Genomics UK (COG-UK) Consortium,Ana da Silva Filipe et al
EPI_ISL_477922,"West of Scotland Specialist Virology Centre, NHSGGC / MRC-University of Glasgow Centre for Virus Research",COVID-19 Genomics UK (COG-UK) Consortium,Ana da Silva Filipe et al
EPI_ISL_477923,"West of Scotland Specialist Virology Centre, NHSGGC / MRC-University of Glasgow Centre for Virus Research",COVID-19 Genomics UK (COG-UK) Consortium,Ana da Silva Filipe et al
EPI_ISL_477924,"West of Scotland Specialist Virology Centre, NHSGGC / MRC-University of Glasgow Centre for Virus Research",COVID-19 Genomics UK (COG-UK) Consortium,Ana da Silva Filipe et al
EPI_ISL_477925,"West of Scotland Specialist Virology Centre, NHSGGC / MRC-University of Glasgow Centre for Virus Research",COVID-19 Genomics UK (COG-UK) Consortium,Ana da Silva Filipe et al
EPI_ISL_438897,"West of Scotland Specialist Virology Centre, NHSGGC / MRC-University of Glasgow Centre for Virus Research",COVID-19 Genomics UK (COG-UK) Consortium,Ana da Silva Filipe et al
EPI_ISL_448183,"West of Scotland Specialist Virology Centre, NHSGGC / MRC-University of Glasgow Centre for Virus Research",COVID-19 Genomics UK (COG-UK) Consortium,Ana da Silva Filipe et al
EPI_ISL_438898,"West of Scotland Specialist Virology Centre, NHSGGC / MRC-University of Glasgow Centre for Virus Research",COVID-19 Genomics UK (COG-UK) Consortium,Ana da Silva Filipe et al
EPI_ISL_477926,"West of Scotland Specialist Virology Centre, NHSGGC / MRC-University of Glasgow Centre for Virus Research",COVID-19 Genomics UK (COG-UK) Consortium,Ana da Silva Filipe et al
EPI_ISL_477927,"West of Scotland Specialist Virology Centre, NHSGGC / MRC-University of Glasgow Centre for Virus Research",COVID-19 Genomics UK (COG-UK) Consortium,Ana da Silva Filipe et al
EPI_ISL_477928,"West of Scotland Specialist Virology Centre, NHSGGC / MRC-University of Glasgow Centre for Virus Research",COVID-19 Genomics UK (COG-UK) Consortium,Ana da Silva Filipe et al
EPI_ISL_477929,"West of Scotland Specialist Virology Centre, NHSGGC / MRC-University of Glasgow Centre for Virus Research",COVID-19 Genomics UK (COG-UK) Consortium,Ana da Silva Filipe et al
EPI_ISL_477930,"West of Scotland Specialist Virology Centre, NHSGGC / MRC-University of Glasgow Centre for Virus Research",COVID-19 Genomics UK (COG-UK) Consortium,Ana da Silva Filipe et al
EPI_ISL_477931,"West of Scotland Specialist Virology Centre, NHSGGC / MRC-University of Glasgow Centre for Virus Research",COVID-19 Genomics UK (COG-UK) Consortium,Ana da Silva Filipe et al
EPI_ISL_425752,"West of Scotland Specialist Virology Centre, NHSGGC / MRC-University of Glasgow Centre for Virus Research",COVID-19 Genomics UK (COG-UK) Consortium,Ana da Silva Filipe et al
EPI_ISL_438899,"West of Scotland Specialist Virology Centre, NHSGGC / MRC-University of Glasgow Centre for Virus Research",COVID-19 Genomics UK (COG-UK) Consortium,Ana da Silva Filipe et al
EPI_ISL_438900,"West of Scotland Specialist Virology Centre, NHSGGC / MRC-University of Glasgow Centre for Virus Research",COVID-19 Genomics UK (COG-UK) Consortium,Ana da Silva Filipe et al
EPI_ISL_438901,"West of Scotland Specialist Virology Centre, NHSGGC / MRC-University of Glasgow Centre for Virus Research",COVID-19 Genomics UK (COG-UK) Consortium,Ana da Silva Filipe et al
EPI_ISL_477932,"West of Scotland Specialist Virology Centre, NHSGGC / MRC-University of Glasgow Centre for Virus Research",COVID-19 Genomics UK (COG-UK) Consortium,Ana da Silva Filipe et al
EPI_ISL_453049,"West of Scotland Specialist Virology Centre, NHSGGC / MRC-University of Glasgow Centre for Virus Research",COVID-19 Genomics UK (COG-UK) Consortium,Ana da Silva Filipe et al
EPI_ISL_438902,"West of Scotland Specialist Virology Centre, NHSGGC / MRC-University of Glasgow Centre for Virus Research",COVID-19 Genomics UK (COG-UK) Consortium,Ana da Silva Filipe et al
EPI_ISL_453050,"West of Scotland Specialist Virology Centre, NHSGGC / MRC-University of Glasgow Centre for Virus Research",COVID-19 Genomics UK (COG-UK) Consortium,Ana da Silva Filipe et al
EPI_ISL_438903,"West of Scotland Specialist Virology Centre, NHSGGC / MRC-University of Glasgow Centre for Virus Research",COVID-19 Genomics UK (COG-UK) Consortium,Ana da Silva Filipe et al
EPI_ISL_448184,"West of Scotland Specialist Virology Centre, NHSGGC / MRC-University of Glasgow Centre for Virus Research",COVID-19 Genomics UK (COG-UK) Consortium,Ana da Silva Filipe et al
EPI_ISL_448185,"West of Scotland Specialist Virology Centre, NHSGGC / MRC-University of Glasgow Centre for Virus Research",COVID-19 Genomics UK (COG-UK) Consortium,Ana da Silva Filipe et al
EPI_ISL_477933,"West of Scotland Specialist Virology Centre, NHSGGC / MRC-University of Glasgow Centre for Virus Research",COVID-19 Genomics UK (COG-UK) Consortium,Ana da Silva Filipe et al
EPI_ISL_477934,"West of Scotland Specialist Virology Centre, NHSGGC / MRC-University of Glasgow Centre for Virus Research",COVID-19 Genomics UK (COG-UK) Consortium,Ana da Silva Filipe et al
EPI_ISL_448186,"West of Scotland Specialist Virology Centre, NHSGGC / MRC-University of Glasgow Centre for Virus Research",COVID-19 Genomics UK (COG-UK) Consortium,Ana da Silva Filipe et al
EPI_ISL_477935,"West of Scotland Specialist Virology Centre, NHSGGC / MRC-University of Glasgow Centre for Virus Research",COVID-19 Genomics UK (COG-UK) Consortium,Ana da Silva Filipe et al
EPI_ISL_477936,"West of Scotland Specialist Virology Centre, NHSGGC / MRC-University of Glasgow Centre for Virus Research",COVID-19 Genomics UK (COG-UK) Consortium,Ana da Silva Filipe et al
EPI_ISL_477937,"West of Scotland Specialist Virology Centre, NHSGGC / MRC-University of Glasgow Centre for Virus Research",COVID-19 Genomics UK (COG-UK) Consortium,Ana da Silva Filipe et al
EPI_ISL_477938,"West of Scotland Specialist Virology Centre, NHSGGC / MRC-University of Glasgow Centre for Virus Research",COVID-19 Genomics UK (COG-UK) Consortium,Ana da Silva Filipe et al
EPI_ISL_438904,"West of Scotland Specialist Virology Centre, NHSGGC / MRC-University of Glasgow Centre for Virus Research",COVID-19 Genomics UK (COG-UK) Consortium,Ana da Silva Filipe et al
EPI_ISL_448187,"West of Scotland Specialist Virology Centre, NHSGGC / MRC-University of Glasgow Centre for Virus Research",COVID-19 Genomics UK (COG-UK) Consortium,Ana da Silva Filipe et al
EPI_ISL_438905,"West of Scotland Specialist Virology Centre, NHSGGC / MRC-University of Glasgow Centre for Virus Research",COVID-19 Genomics UK (COG-UK) Consortium,Ana da Silva Filipe et al
EPI_ISL_438906,"West of Scotland Specialist Virology Centre, NHSGGC / MRC-University of Glasgow Centre for Virus Research",COVID-19 Genomics UK (COG-UK) Consortium,Ana da Silva Filipe et al
EPI_ISL_477939,"West of Scotland Specialist Virology Centre, NHSGGC / MRC-University of Glasgow Centre for Virus Research",COVID-19 Genomics UK (COG-UK) Consortium,Ana da Silva Filipe et al
EPI_ISL_477940,"West of Scotland Specialist Virology Centre, NHSGGC / MRC-University of Glasgow Centre for Virus Research",COVID-19 Genomics UK (COG-UK) Consortium,Ana da Silva Filipe et al
EPI_ISL_477941,"West of Scotland Specialist Virology Centre, NHSGGC / MRC-University of Glasgow Centre for Virus Research",COVID-19 Genomics UK (COG-UK) Consortium,Ana da Silva Filipe et al
EPI_ISL_477942,"West of Scotland Specialist Virology Centre, NHSGGC / MRC-University of Glasgow Centre for Virus Research",COVID-19 Genomics UK (COG-UK) Consortium,Ana da Silva Filipe et al
EPI_ISL_438907,"West of Scotland Specialist Virology Centre, NHSGGC / MRC-University of Glasgow Centre for Virus Research",COVID-19 Genomics UK (COG-UK) Consortium,Ana da Silva Filipe et al
EPI_ISL_438908,"West of Scotland Specialist Virology Centre, NHSGGC / MRC-University of Glasgow Centre for Virus Research",COVID-19 Genomics UK (COG-UK) Consortium,Ana da Silva Filipe et al
EPI_ISL_477943,"West of Scotland Specialist Virology Centre, NHSGGC / MRC-University of Glasgow Centre for Virus Research",COVID-19 Genomics UK (COG-UK) Consortium,Ana da Silva Filipe et al
EPI_ISL_438909,"West of Scotland Specialist Virology Centre, NHSGGC / MRC-University of Glasgow Centre for Virus Research",COVID-19 Genomics UK (COG-UK) Consortium,Ana da Silva Filipe et al
EPI_ISL_438910,"West of Scotland Specialist Virology Centre, NHSGGC / MRC-University of Glasgow Centre for Virus Research",COVID-19 Genomics UK (COG-UK) Consortium,Ana da Silva Filipe et al
EPI_ISL_477944,"West of Scotland Specialist Virology Centre, NHSGGC / MRC-University of Glasgow Centre for Virus Research",COVID-19 Genomics UK (COG-UK) Consortium,Ana da Silva Filipe et al
EPI_ISL_477945,"West of Scotland Specialist Virology Centre, NHSGGC / MRC-University of Glasgow Centre for Virus Research",COVID-19 Genomics UK (COG-UK) Consortium,Ana da Silva Filipe et al
EPI_ISL_477946,"West of Scotland Specialist Virology Centre, NHSGGC / MRC-University of Glasgow Centre for Virus Research",COVID-19 Genomics UK (COG-UK) Consortium,Ana da Silva Filipe et al
EPI_ISL_438911,"West of Scotland Specialist Virology Centre, NHSGGC / MRC-University of Glasgow Centre for Virus Research",COVID-19 Genomics UK (COG-UK) Consortium,Ana da Silva Filipe et al
EPI_ISL_477947,"West of Scotland Specialist Virology Centre, NHSGGC / MRC-University of Glasgow Centre for Virus Research",COVID-19 Genomics UK (COG-UK) Consortium,Ana da Silva Filipe et al
EPI_ISL_477948,"West of Scotland Specialist Virology Centre, NHSGGC / MRC-University of Glasgow Centre for Virus Research",COVID-19 Genomics UK (COG-UK) Consortium,Ana da Silva Filipe et al
EPI_ISL_438912,"West of Scotland Specialist Virology Centre, NHSGGC / MRC-University of Glasgow Centre for Virus Research",COVID-19 Genomics UK (COG-UK) Consortium,Ana da Silva Filipe et al
EPI_ISL_477949,"West of Scotland Specialist Virology Centre, NHSGGC / MRC-University of Glasgow Centre for Virus Research",COVID-19 Genomics UK (COG-UK) Consortium,Ana da Silva Filipe et al
EPI_ISL_438913,"West of Scotland Specialist Virology Centre, NHSGGC / MRC-University of Glasgow Centre for Virus Research",COVID-19 Genomics UK (COG-UK) Consortium,Ana da Silva Filipe et al
EPI_ISL_453051,"West of Scotland Specialist Virology Centre, NHSGGC / MRC-University of Glasgow Centre for Virus Research",COVID-19 Genomics UK (COG-UK) Consortium,Ana da Silva Filipe et al
EPI_ISL_453052,"West of Scotland Specialist Virology Centre, NHSGGC / MRC-University of Glasgow Centre for Virus Research",COVID-19 Genomics UK (COG-UK) Consortium,Ana da Silva Filipe et al
EPI_ISL_477950,"West of Scotland Specialist Virology Centre, NHSGGC / MRC-University of Glasgow Centre for Virus Research",COVID-19 Genomics UK (COG-UK) Consortium,Ana da Silva Filipe et al
EPI_ISL_453053,"West of Scotland Specialist Virology Centre, NHSGGC / MRC-University of Glasgow Centre for Virus Research",COVID-19 Genomics UK (COG-UK) Consortium,Ana da Silva Filipe et al
EPI_ISL_456765,"West of Scotland Specialist Virology Centre, NHSGGC / MRC-University of Glasgow Centre for Virus Research",COVID-19 Genomics UK (COG-UK) Consortium,Ana da Silva Filipe et al
EPI_ISL_453054,"West of Scotland Specialist Virology Centre, NHSGGC / MRC-University of Glasgow Centre for Virus Research",COVID-19 Genomics UK (COG-UK) Consortium,Ana da Silva Filipe et al
EPI_ISL_453055,"West of Scotland Specialist Virology Centre, NHSGGC / MRC-University of Glasgow Centre for Virus Research",COVID-19 Genomics UK (COG-UK) Consortium,Ana da Silva Filipe et al
EPI_ISL_433276,"West of Scotland Specialist Virology Centre, NHSGGC / MRC-University of Glasgow Centre for Virus Research",COVID-19 Genomics UK (COG-UK) Consortium,Ana da Silva Filipe et al
EPI_ISL_477951,"West of Scotland Specialist Virology Centre, NHSGGC / MRC-University of Glasgow Centre for Virus Research",COVID-19 Genomics UK (COG-UK) Consortium,Ana da Silva Filipe et al
EPI_ISL_477952,"West of Scotland Specialist Virology Centre, NHSGGC / MRC-University of Glasgow Centre for Virus Research",COVID-19 Genomics UK (COG-UK) Consortium,Ana da Silva Filipe et al
EPI_ISL_477953,"West of Scotland Specialist Virology Centre, NHSGGC / MRC-University of Glasgow Centre for Virus Research",COVID-19 Genomics UK (COG-UK) Consortium,Ana da Silva Filipe et al
EPI_ISL_438914,"West of Scotland Specialist Virology Centre, NHSGGC / MRC-University of Glasgow Centre for Virus Research",COVID-19 Genomics UK (COG-UK) Consortium,Ana da Silva Filipe et al
EPI_ISL_477954,"West of Scotland Specialist Virology Centre, NHSGGC / MRC-University of Glasgow Centre for Virus Research",COVID-19 Genomics UK (COG-UK) Consortium,Ana da Silva Filipe et al
EPI_ISL_453056,"West of Scotland Specialist Virology Centre, NHSGGC / MRC-University of Glasgow Centre for Virus Research",COVID-19 Genomics UK (COG-UK) Consortium,Ana da Silva Filipe et al
EPI_ISL_438915,"West of Scotland Specialist Virology Centre, NHSGGC / MRC-University of Glasgow Centre for Virus Research",COVID-19 Genomics UK (COG-UK) Consortium,Ana da Silva Filipe et al
EPI_ISL_477955,"West of Scotland Specialist Virology Centre, NHSGGC / MRC-University of Glasgow Centre for Virus Research",COVID-19 Genomics UK (COG-UK) Consortium,Ana da Silva Filipe et al
EPI_ISL_477956,"West of Scotland Specialist Virology Centre, NHSGGC / MRC-University of Glasgow Centre for Virus Research",COVID-19 Genomics UK (COG-UK) Consortium,Ana da Silva Filipe et al
EPI_ISL_438916,"West of Scotland Specialist Virology Centre, NHSGGC / MRC-University of Glasgow Centre for Virus Research",COVID-19 Genomics UK (COG-UK) Consortium,Ana da Silva Filipe et al
EPI_ISL_453057,"West of Scotland Specialist Virology Centre, NHSGGC / MRC-University of Glasgow Centre for Virus Research",COVID-19 Genomics UK (COG-UK) Consortium,Ana da Silva Filipe et al
EPI_ISL_477957,"West of Scotland Specialist Virology Centre, NHSGGC / MRC-University of Glasgow Centre for Virus Research",COVID-19 Genomics UK (COG-UK) Consortium,Ana da Silva Filipe et al
EPI_ISL_425753,"West of Scotland Specialist Virology Centre, NHSGGC / MRC-University of Glasgow Centre for Virus Research",COVID-19 Genomics UK (COG-UK) Consortium,Ana da Silva Filipe et al
EPI_ISL_438917,"West of Scotland Specialist Virology Centre, NHSGGC / MRC-University of Glasgow Centre for Virus Research",COVID-19 Genomics UK (COG-UK) Consortium,Ana da Silva Filipe et al
EPI_ISL_477958,"West of Scotland Specialist Virology Centre, NHSGGC / MRC-University of Glasgow Centre for Virus Research",COVID-19 Genomics UK (COG-UK) Consortium,Ana da Silva Filipe et al
EPI_ISL_438918,"West of Scotland Specialist Virology Centre, NHSGGC / MRC-University of Glasgow Centre for Virus Research",COVID-19 Genomics UK (COG-UK) Consortium,Ana da Silva Filipe et al
EPI_ISL_438919,"West of Scotland Specialist Virology Centre, NHSGGC / MRC-University of Glasgow Centre for Virus Research",COVID-19 Genomics UK (COG-UK) Consortium,Ana da Silva Filipe et al
EPI_ISL_438920,"West of Scotland Specialist Virology Centre, NHSGGC / MRC-University of Glasgow Centre for Virus Research",COVID-19 Genomics UK (COG-UK) Consortium,Ana da Silva Filipe et al
EPI_ISL_477959,"West of Scotland Specialist Virology Centre, NHSGGC / MRC-University of Glasgow Centre for Virus Research",COVID-19 Genomics UK (COG-UK) Consortium,Ana da Silva Filipe et al
EPI_ISL_438921,"West of Scotland Specialist Virology Centre, NHSGGC / MRC-University of Glasgow Centre for Virus Research",COVID-19 Genomics UK (COG-UK) Consortium,Ana da Silva Filipe et al
EPI_ISL_477960,"West of Scotland Specialist Virology Centre, NHSGGC / MRC-University of Glasgow Centre for Virus Research",COVID-19 Genomics UK (COG-UK) Consortium,Ana da Silva Filipe et al
EPI_ISL_453059,"West of Scotland Specialist Virology Centre, NHSGGC / MRC-University of Glasgow Centre for Virus Research",COVID-19 Genomics UK (COG-UK) Consortium,Ana da Silva Filipe et al
EPI_ISL_438922,"West of Scotland Specialist Virology Centre, NHSGGC / MRC-University of Glasgow Centre for Virus Research",COVID-19 Genomics UK (COG-UK) Consortium,Ana da Silva Filipe et al
EPI_ISL_477961,"West of Scotland Specialist Virology Centre, NHSGGC / MRC-University of Glasgow Centre for Virus Research",COVID-19 Genomics UK (COG-UK) Consortium,Ana da Silva Filipe et al
EPI_ISL_438923,"West of Scotland Specialist Virology Centre, NHSGGC / MRC-University of Glasgow Centre for Virus Research",COVID-19 Genomics UK (COG-UK) Consortium,Ana da Silva Filipe et al
EPI_ISL_477962,"West of Scotland Specialist Virology Centre, NHSGGC / MRC-University of Glasgow Centre for Virus Research",COVID-19 Genomics UK (COG-UK) Consortium,Ana da Silva Filipe et al
EPI_ISL_448188,"West of Scotland Specialist Virology Centre, NHSGGC / MRC-University of Glasgow Centre for Virus Research",COVID-19 Genomics UK (COG-UK) Consortium,Ana da Silva Filipe et al
EPI_ISL_438924,"West of Scotland Specialist Virology Centre, NHSGGC / MRC-University of Glasgow Centre for Virus Research",COVID-19 Genomics UK (COG-UK) Consortium,Ana da Silva Filipe et al
EPI_ISL_477963,"West of Scotland Specialist Virology Centre, NHSGGC / MRC-University of Glasgow Centre for Virus Research",COVID-19 Genomics UK (COG-UK) Consortium,Ana da Silva Filipe et al
EPI_ISL_477964,"West of Scotland Specialist Virology Centre, NHSGGC / MRC-University of Glasgow Centre for Virus Research",COVID-19 Genomics UK (COG-UK) Consortium,Ana da Silva Filipe et al
EPI_ISL_438925,"West of Scotland Specialist Virology Centre, NHSGGC / MRC-University of Glasgow Centre for Virus Research",COVID-19 Genomics UK (COG-UK) Consortium,Ana da Silva Filipe et al
EPI_ISL_473513,"West of Scotland Specialist Virology Centre, NHSGGC / MRC-University of Glasgow Centre for Virus Research",COVID-19 Genomics UK (COG-UK) Consortium,Ana da Silva Filipe et al
EPI_ISL_477965,"West of Scotland Specialist Virology Centre, NHSGGC / MRC-University of Glasgow Centre for Virus Research",COVID-19 Genomics UK (COG-UK) Consortium,Ana da Silva Filipe et al
EPI_ISL_477966,"West of Scotland Specialist Virology Centre, NHSGGC / MRC-University of Glasgow Centre for Virus Research",COVID-19 Genomics UK (COG-UK) Consortium,Ana da Silva Filipe et al
EPI_ISL_438926,"West of Scotland Specialist Virology Centre, NHSGGC / MRC-University of Glasgow Centre for Virus Research",COVID-19 Genomics UK (COG-UK) Consortium,Ana da Silva Filipe et al
EPI_ISL_473514,"West of Scotland Specialist Virology Centre, NHSGGC / MRC-University of Glasgow Centre for Virus Research",COVID-19 Genomics UK (COG-UK) Consortium,Ana da Silva Filipe et al
EPI_ISL_477967,"West of Scotland Specialist Virology Centre, NHSGGC / MRC-University of Glasgow Centre for Virus Research",COVID-19 Genomics UK (COG-UK) Consortium,Ana da Silva Filipe et al
EPI_ISL_473515,"West of Scotland Specialist Virology Centre, NHSGGC / MRC-University of Glasgow Centre for Virus Research",COVID-19 Genomics UK (COG-UK) Consortium,Ana da Silva Filipe et al
EPI_ISL_453060,"West of Scotland Specialist Virology Centre, NHSGGC / MRC-University of Glasgow Centre for Virus Research",COVID-19 Genomics UK (COG-UK) Consortium,Ana da Silva Filipe et al
EPI_ISL_477968,"West of Scotland Specialist Virology Centre, NHSGGC / MRC-University of Glasgow Centre for Virus Research",COVID-19 Genomics UK (COG-UK) Consortium,Ana da Silva Filipe et al
EPI_ISL_477969,"West of Scotland Specialist Virology Centre, NHSGGC / MRC-University of Glasgow Centre for Virus Research",COVID-19 Genomics UK (COG-UK) Consortium,Ana da Silva Filipe et al
EPI_ISL_477970,"West of Scotland Specialist Virology Centre, NHSGGC / MRC-University of Glasgow Centre for Virus Research",COVID-19 Genomics UK (COG-UK) Consortium,Ana da Silva Filipe et al
EPI_ISL_477971,"West of Scotland Specialist Virology Centre, NHSGGC / MRC-University of Glasgow Centre for Virus Research",COVID-19 Genomics UK (COG-UK) Consortium,Ana da Silva Filipe et al
EPI_ISL_477972,"West of Scotland Specialist Virology Centre, NHSGGC / MRC-University of Glasgow Centre for Virus Research",COVID-19 Genomics UK (COG-UK) Consortium,Ana da Silva Filipe et al
EPI_ISL_477973,"West of Scotland Specialist Virology Centre, NHSGGC / MRC-University of Glasgow Centre for Virus Research",COVID-19 Genomics UK (COG-UK) Consortium,Ana da Silva Filipe et al
EPI_ISL_477974,"West of Scotland Specialist Virology Centre, NHSGGC / MRC-University of Glasgow Centre for Virus Research",COVID-19 Genomics UK (COG-UK) Consortium,Ana da Silva Filipe et al
EPI_ISL_438928,"West of Scotland Specialist Virology Centre, NHSGGC / MRC-University of Glasgow Centre for Virus Research",COVID-19 Genomics UK (COG-UK) Consortium,Ana da Silva Filipe et al
EPI_ISL_477975,"West of Scotland Specialist Virology Centre, NHSGGC / MRC-University of Glasgow Centre for Virus Research",COVID-19 Genomics UK (COG-UK) Consortium,Ana da Silva Filipe et al
EPI_ISL_473516,"West of Scotland Specialist Virology Centre, NHSGGC / MRC-University of Glasgow Centre for Virus Research",COVID-19 Genomics UK (COG-UK) Consortium,Ana da Silva Filipe et al
EPI_ISL_477976,"West of Scotland Specialist Virology Centre, NHSGGC / MRC-University of Glasgow Centre for Virus Research",COVID-19 Genomics UK (COG-UK) Consortium,Ana da Silva Filipe et al
EPI_ISL_477977,"West of Scotland Specialist Virology Centre, NHSGGC / MRC-University of Glasgow Centre for Virus Research",COVID-19 Genomics UK (COG-UK) Consortium,Ana da Silva Filipe et al
EPI_ISL_477978,"West of Scotland Specialist Virology Centre, NHSGGC / MRC-University of Glasgow Centre for Virus Research",COVID-19 Genomics UK (COG-UK) Consortium,Ana da Silva Filipe et al
EPI_ISL_438929,"West of Scotland Specialist Virology Centre, NHSGGC / MRC-University of Glasgow Centre for Virus Research",COVID-19 Genomics UK (COG-UK) Consortium,Ana da Silva Filipe et al
EPI_ISL_477979,"West of Scotland Specialist Virology Centre, NHSGGC / MRC-University of Glasgow Centre for Virus Research",COVID-19 Genomics UK (COG-UK) Consortium,Ana da Silva Filipe et al
EPI_ISL_473517,"West of Scotland Specialist Virology Centre, NHSGGC / MRC-University of Glasgow Centre for Virus Research",COVID-19 Genomics UK (COG-UK) Consortium,Ana da Silva Filipe et al
EPI_ISL_438930,"West of Scotland Specialist Virology Centre, NHSGGC / MRC-University of Glasgow Centre for Virus Research",COVID-19 Genomics UK (COG-UK) Consortium,Ana da Silva Filipe et al
EPI_ISL_473518,"West of Scotland Specialist Virology Centre, NHSGGC / MRC-University of Glasgow Centre for Virus Research",COVID-19 Genomics UK (COG-UK) Consortium,Ana da Silva Filipe et al
EPI_ISL_473519,"West of Scotland Specialist Virology Centre, NHSGGC / MRC-University of Glasgow Centre for Virus Research",COVID-19 Genomics UK (COG-UK) Consortium,Ana da Silva Filipe et al
EPI_ISL_473520,"West of Scotland Specialist Virology Centre, NHSGGC / MRC-University of Glasgow Centre for Virus Research",COVID-19 Genomics UK (COG-UK) Consortium,Ana da Silva Filipe et al
EPI_ISL_473521,"West of Scotland Specialist Virology Centre, NHSGGC / MRC-University of Glasgow Centre for Virus Research",COVID-19 Genomics UK (COG-UK) Consortium,Ana da Silva Filipe et al
EPI_ISL_473522,"West of Scotland Specialist Virology Centre, NHSGGC / MRC-University of Glasgow Centre for Virus Research",COVID-19 Genomics UK (COG-UK) Consortium,Ana da Silva Filipe et al
EPI_ISL_473523,"West of Scotland Specialist Virology Centre, NHSGGC / MRC-University of Glasgow Centre for Virus Research",COVID-19 Genomics UK (COG-UK) Consortium,Ana da Silva Filipe et al
EPI_ISL_477980,"West of Scotland Specialist Virology Centre, NHSGGC / MRC-University of Glasgow Centre for Virus Research",COVID-19 Genomics UK (COG-UK) Consortium,Ana da Silva Filipe et al
EPI_ISL_477981,"West of Scotland Specialist Virology Centre, NHSGGC / MRC-University of Glasgow Centre for Virus Research",COVID-19 Genomics UK (COG-UK) Consortium,Ana da Silva Filipe et al
EPI_ISL_477982,"West of Scotland Specialist Virology Centre, NHSGGC / MRC-University of Glasgow Centre for Virus Research",COVID-19 Genomics UK (COG-UK) Consortium,Ana da Silva Filipe et al
EPI_ISL_453061,"West of Scotland Specialist Virology Centre, NHSGGC / MRC-University of Glasgow Centre for Virus Research",COVID-19 Genomics UK (COG-UK) Consortium,Ana da Silva Filipe et al
EPI_ISL_453062,"West of Scotland Specialist Virology Centre, NHSGGC / MRC-University of Glasgow Centre for Virus Research",COVID-19 Genomics UK (COG-UK) Consortium,Ana da Silva Filipe et al
EPI_ISL_477983,"West of Scotland Specialist Virology Centre, NHSGGC / MRC-University of Glasgow Centre for Virus Research",COVID-19 Genomics UK (COG-UK) Consortium,Ana da Silva Filipe et al
EPI_ISL_473524,"West of Scotland Specialist Virology Centre, NHSGGC / MRC-University of Glasgow Centre for Virus Research",COVID-19 Genomics UK (COG-UK) Consortium,Ana da Silva Filipe et al
EPI_ISL_477984,"West of Scotland Specialist Virology Centre, NHSGGC / MRC-University of Glasgow Centre for Virus Research",COVID-19 Genomics UK (COG-UK) Consortium,Ana da Silva Filipe et al
EPI_ISL_453063,"West of Scotland Specialist Virology Centre, NHSGGC / MRC-University of Glasgow Centre for Virus Research",COVID-19 Genomics UK (COG-UK) Consortium,Ana da Silva Filipe et al
EPI_ISL_477985,"West of Scotland Specialist Virology Centre, NHSGGC / MRC-University of Glasgow Centre for Virus Research",COVID-19 Genomics UK (COG-UK) Consortium,Ana da Silva Filipe et al
EPI_ISL_473525,"West of Scotland Specialist Virology Centre, NHSGGC / MRC-University of Glasgow Centre for Virus Research",COVID-19 Genomics UK (COG-UK) Consortium,Ana da Silva Filipe et al
EPI_ISL_477986,"West of Scotland Specialist Virology Centre, NHSGGC / MRC-University of Glasgow Centre for Virus Research",COVID-19 Genomics UK (COG-UK) Consortium,Ana da Silva Filipe et al
EPI_ISL_473526,"West of Scotland Specialist Virology Centre, NHSGGC / MRC-University of Glasgow Centre for Virus Research",COVID-19 Genomics UK (COG-UK) Consortium,Ana da Silva Filipe et al
EPI_ISL_473527,"West of Scotland Specialist Virology Centre, NHSGGC / MRC-University of Glasgow Centre for Virus Research",COVID-19 Genomics UK (COG-UK) Consortium,Ana da Silva Filipe et al
EPI_ISL_453064,"West of Scotland Specialist Virology Centre, NHSGGC / MRC-University of Glasgow Centre for Virus Research",COVID-19 Genomics UK (COG-UK) Consortium,Ana da Silva Filipe et al
EPI_ISL_433277,"West of Scotland Specialist Virology Centre, NHSGGC / MRC-University of Glasgow Centre for Virus Research",COVID-19 Genomics UK (COG-UK) Consortium,Ana da Silva Filipe et al
EPI_ISL_477987,"West of Scotland Specialist Virology Centre, NHSGGC / MRC-University of Glasgow Centre for Virus Research",COVID-19 Genomics UK (COG-UK) Consortium,Ana da Silva Filipe et al
EPI_ISL_438931,"West of Scotland Specialist Virology Centre, NHSGGC / MRC-University of Glasgow Centre for Virus Research",COVID-19 Genomics UK (COG-UK) Consortium,Ana da Silva Filipe et al
EPI_ISL_477988,"West of Scotland Specialist Virology Centre, NHSGGC / MRC-University of Glasgow Centre for Virus Research",COVID-19 Genomics UK (COG-UK) Consortium,Ana da Silva Filipe et al
EPI_ISL_438932,"West of Scotland Specialist Virology Centre, NHSGGC / MRC-University of Glasgow Centre for Virus Research",COVID-19 Genomics UK (COG-UK) Consortium,Ana da Silva Filipe et al
EPI_ISL_477989,"West of Scotland Specialist Virology Centre, NHSGGC / MRC-University of Glasgow Centre for Virus Research",COVID-19 Genomics UK (COG-UK) Consortium,Ana da Silva Filipe et al
EPI_ISL_477990,"West of Scotland Specialist Virology Centre, NHSGGC / MRC-University of Glasgow Centre for Virus Research",COVID-19 Genomics UK (COG-UK) Consortium,Ana da Silva Filipe et al
EPI_ISL_477991,"West of Scotland Specialist Virology Centre, NHSGGC / MRC-University of Glasgow Centre for Virus Research",COVID-19 Genomics UK (COG-UK) Consortium,Ana da Silva Filipe et al
EPI_ISL_477992,"West of Scotland Specialist Virology Centre, NHSGGC / MRC-University of Glasgow Centre for Virus Research",COVID-19 Genomics UK (COG-UK) Consortium,Ana da Silva Filipe et al
EPI_ISL_477993,"West of Scotland Specialist Virology Centre, NHSGGC / MRC-University of Glasgow Centre for Virus Research",COVID-19 Genomics UK (COG-UK) Consortium,Ana da Silva Filipe et al
EPI_ISL_477994,"West of Scotland Specialist Virology Centre, NHSGGC / MRC-University of Glasgow Centre for Virus Research",COVID-19 Genomics UK (COG-UK) Consortium,Ana da Silva Filipe et al
EPI_ISL_438933,"West of Scotland Specialist Virology Centre, NHSGGC / MRC-University of Glasgow Centre for Virus Research",COVID-19 Genomics UK (COG-UK) Consortium,Ana da Silva Filipe et al
EPI_ISL_477995,"West of Scotland Specialist Virology Centre, NHSGGC / MRC-University of Glasgow Centre for Virus Research",COVID-19 Genomics UK (COG-UK) Consortium,Ana da Silva Filipe et al
EPI_ISL_477996,"West of Scotland Specialist Virology Centre, NHSGGC / MRC-University of Glasgow Centre for Virus Research",COVID-19 Genomics UK (COG-UK) Consortium,Ana da Silva Filipe et al
EPI_ISL_477997,"West of Scotland Specialist Virology Centre, NHSGGC / MRC-University of Glasgow Centre for Virus Research",COVID-19 Genomics UK (COG-UK) Consortium,Ana da Silva Filipe et al
EPI_ISL_477998,"West of Scotland Specialist Virology Centre, NHSGGC / MRC-University of Glasgow Centre for Virus Research",COVID-19 Genomics UK (COG-UK) Consortium,Ana da Silva Filipe et al
EPI_ISL_477999,"West of Scotland Specialist Virology Centre, NHSGGC / MRC-University of Glasgow Centre for Virus Research",COVID-19 Genomics UK (COG-UK) Consortium,Ana da Silva Filipe et al
EPI_ISL_425754,"West of Scotland Specialist Virology Centre, NHSGGC / MRC-University of Glasgow Centre for Virus Research",COVID-19 Genomics UK (COG-UK) Consortium,Ana da Silva Filipe et al
EPI_ISL_478000,"West of Scotland Specialist Virology Centre, NHSGGC / MRC-University of Glasgow Centre for Virus Research",COVID-19 Genomics UK (COG-UK) Consortium,Ana da Silva Filipe et al
EPI_ISL_453065,"West of Scotland Specialist Virology Centre, NHSGGC / MRC-University of Glasgow Centre for Virus Research",COVID-19 Genomics UK (COG-UK) Consortium,Ana da Silva Filipe et al
EPI_ISL_478001,"West of Scotland Specialist Virology Centre, NHSGGC / MRC-University of Glasgow Centre for Virus Research",COVID-19 Genomics UK (COG-UK) Consortium,Ana da Silva Filipe et al
EPI_ISL_478002,"West of Scotland Specialist Virology Centre, NHSGGC / MRC-University of Glasgow Centre for Virus Research",COVID-19 Genomics UK (COG-UK) Consortium,Ana da Silva Filipe et al
EPI_ISL_473528,"West of Scotland Specialist Virology Centre, NHSGGC / MRC-University of Glasgow Centre for Virus Research",COVID-19 Genomics UK (COG-UK) Consortium,Ana da Silva Filipe et al
EPI_ISL_478003,"West of Scotland Specialist Virology Centre, NHSGGC / MRC-University of Glasgow Centre for Virus Research",COVID-19 Genomics UK (COG-UK) Consortium,Ana da Silva Filipe et al
EPI_ISL_478004,"West of Scotland Specialist Virology Centre, NHSGGC / MRC-University of Glasgow Centre for Virus Research",COVID-19 Genomics UK (COG-UK) Consortium,Ana da Silva Filipe et al
EPI_ISL_453066,"West of Scotland Specialist Virology Centre, NHSGGC / MRC-University of Glasgow Centre for Virus Research",COVID-19 Genomics UK (COG-UK) Consortium,Ana da Silva Filipe et al
EPI_ISL_453067,"West of Scotland Specialist Virology Centre, NHSGGC / MRC-University of Glasgow Centre for Virus Research",COVID-19 Genomics UK (COG-UK) Consortium,Ana da Silva Filipe et al
EPI_ISL_478005,"West of Scotland Specialist Virology Centre, NHSGGC / MRC-University of Glasgow Centre for Virus Research",COVID-19 Genomics UK (COG-UK) Consortium,Ana da Silva Filipe et al
EPI_ISL_478006,"West of Scotland Specialist Virology Centre, NHSGGC / MRC-University of Glasgow Centre for Virus Research",COVID-19 Genomics UK (COG-UK) Consortium,Ana da Silva Filipe et al
EPI_ISL_478007,"West of Scotland Specialist Virology Centre, NHSGGC / MRC-University of Glasgow Centre for Virus Research",COVID-19 Genomics UK (COG-UK) Consortium,Ana da Silva Filipe et al
EPI_ISL_478008,"West of Scotland Specialist Virology Centre, NHSGGC / MRC-University of Glasgow Centre for Virus Research",COVID-19 Genomics UK (COG-UK) Consortium,Ana da Silva Filipe et al
EPI_ISL_478009,"West of Scotland Specialist Virology Centre, NHSGGC / MRC-University of Glasgow Centre for Virus Research",COVID-19 Genomics UK (COG-UK) Consortium,Ana da Silva Filipe et al
EPI_ISL_478010,"West of Scotland Specialist Virology Centre, NHSGGC / MRC-University of Glasgow Centre for Virus Research",COVID-19 Genomics UK (COG-UK) Consortium,Ana da Silva Filipe et al
EPI_ISL_478011,"West of Scotland Specialist Virology Centre, NHSGGC / MRC-University of Glasgow Centre for Virus Research",COVID-19 Genomics UK (COG-UK) Consortium,Ana da Silva Filipe et al
EPI_ISL_478012,"West of Scotland Specialist Virology Centre, NHSGGC / MRC-University of Glasgow Centre for Virus Research",COVID-19 Genomics UK (COG-UK) Consortium,Ana da Silva Filipe et al
EPI_ISL_478013,"West of Scotland Specialist Virology Centre, NHSGGC / MRC-University of Glasgow Centre for Virus Research",COVID-19 Genomics UK (COG-UK) Consortium,Ana da Silva Filipe et al
EPI_ISL_478014,"West of Scotland Specialist Virology Centre, NHSGGC / MRC-University of Glasgow Centre for Virus Research",COVID-19 Genomics UK (COG-UK) Consortium,Ana da Silva Filipe et al
EPI_ISL_473529,"West of Scotland Specialist Virology Centre, NHSGGC / MRC-University of Glasgow Centre for Virus Research",COVID-19 Genomics UK (COG-UK) Consortium,Ana da Silva Filipe et al
EPI_ISL_438934,"West of Scotland Specialist Virology Centre, NHSGGC / MRC-University of Glasgow Centre for Virus Research",COVID-19 Genomics UK (COG-UK) Consortium,Ana da Silva Filipe et al
EPI_ISL_473530,"West of Scotland Specialist Virology Centre, NHSGGC / MRC-University of Glasgow Centre for Virus Research",COVID-19 Genomics UK (COG-UK) Consortium,Ana da Silva Filipe et al
EPI_ISL_478015,"West of Scotland Specialist Virology Centre, NHSGGC / MRC-University of Glasgow Centre for Virus Research",COVID-19 Genomics UK (COG-UK) Consortium,Ana da Silva Filipe et al
EPI_ISL_453069,"West of Scotland Specialist Virology Centre, NHSGGC / MRC-University of Glasgow Centre for Virus Research",COVID-19 Genomics UK (COG-UK) Consortium,Ana da Silva Filipe et al
EPI_ISL_425755,"West of Scotland Specialist Virology Centre, NHSGGC / MRC-University of Glasgow Centre for Virus Research",COVID-19 Genomics UK (COG-UK) Consortium,Ana da Silva Filipe et al
EPI_ISL_478016,"West of Scotland Specialist Virology Centre, NHSGGC / MRC-University of Glasgow Centre for Virus Research",COVID-19 Genomics UK (COG-UK) Consortium,Ana da Silva Filipe et al
EPI_ISL_478017,"West of Scotland Specialist Virology Centre, NHSGGC / MRC-University of Glasgow Centre for Virus Research",COVID-19 Genomics UK (COG-UK) Consortium,Ana da Silva Filipe et al
EPI_ISL_473531,"West of Scotland Specialist Virology Centre, NHSGGC / MRC-University of Glasgow Centre for Virus Research",COVID-19 Genomics UK (COG-UK) Consortium,Ana da Silva Filipe et al
EPI_ISL_448189,"West of Scotland Specialist Virology Centre, NHSGGC / MRC-University of Glasgow Centre for Virus Research",COVID-19 Genomics UK (COG-UK) Consortium,Ana da Silva Filipe et al
EPI_ISL_453070,"West of Scotland Specialist Virology Centre, NHSGGC / MRC-University of Glasgow Centre for Virus Research",COVID-19 Genomics UK (COG-UK) Consortium,Ana da Silva Filipe et al
EPI_ISL_478018,"West of Scotland Specialist Virology Centre, NHSGGC / MRC-University of Glasgow Centre for Virus Research",COVID-19 Genomics UK (COG-UK) Consortium,Ana da Silva Filipe et al
EPI_ISL_453071,"West of Scotland Specialist Virology Centre, NHSGGC / MRC-University of Glasgow Centre for Virus Research",COVID-19 Genomics UK (COG-UK) Consortium,Ana da Silva Filipe et al
EPI_ISL_438935,"West of Scotland Specialist Virology Centre, NHSGGC / MRC-University of Glasgow Centre for Virus Research",COVID-19 Genomics UK (COG-UK) Consortium,Ana da Silva Filipe et al
EPI_ISL_478019,"West of Scotland Specialist Virology Centre, NHSGGC / MRC-University of Glasgow Centre for Virus Research",COVID-19 Genomics UK (COG-UK) Consortium,Ana da Silva Filipe et al
EPI_ISL_478020,"West of Scotland Specialist Virology Centre, NHSGGC / MRC-University of Glasgow Centre for Virus Research",COVID-19 Genomics UK (COG-UK) Consortium,Ana da Silva Filipe et al
EPI_ISL_478021,"West of Scotland Specialist Virology Centre, NHSGGC / MRC-University of Glasgow Centre for Virus Research",COVID-19 Genomics UK (COG-UK) Consortium,Ana da Silva Filipe et al
EPI_ISL_425756,"West of Scotland Specialist Virology Centre, NHSGGC / MRC-University of Glasgow Centre for Virus Research",COVID-19 Genomics UK (COG-UK) Consortium,Ana da Silva Filipe et al
EPI_ISL_478022,"West of Scotland Specialist Virology Centre, NHSGGC / MRC-University of Glasgow Centre for Virus Research",COVID-19 Genomics UK (COG-UK) Consortium,Ana da Silva Filipe et al
EPI_ISL_478023,"West of Scotland Specialist Virology Centre, NHSGGC / MRC-University of Glasgow Centre for Virus Research",COVID-19 Genomics UK (COG-UK) Consortium,Ana da Silva Filipe et al
EPI_ISL_473532,"West of Scotland Specialist Virology Centre, NHSGGC / MRC-University of Glasgow Centre for Virus Research",COVID-19 Genomics UK (COG-UK) Consortium,Ana da Silva Filipe et al
EPI_ISL_478024,"West of Scotland Specialist Virology Centre, NHSGGC / MRC-University of Glasgow Centre for Virus Research",COVID-19 Genomics UK (COG-UK) Consortium,Ana da Silva Filipe et al
EPI_ISL_478025,"West of Scotland Specialist Virology Centre, NHSGGC / MRC-University of Glasgow Centre for Virus Research",COVID-19 Genomics UK (COG-UK) Consortium,Ana da Silva Filipe et al
EPI_ISL_438936,"West of Scotland Specialist Virology Centre, NHSGGC / MRC-University of Glasgow Centre for Virus Research",COVID-19 Genomics UK (COG-UK) Consortium,Ana da Silva Filipe et al
EPI_ISL_473533,"West of Scotland Specialist Virology Centre, NHSGGC / MRC-University of Glasgow Centre for Virus Research",COVID-19 Genomics UK (COG-UK) Consortium,Ana da Silva Filipe et al
EPI_ISL_478026,"West of Scotland Specialist Virology Centre, NHSGGC / MRC-University of Glasgow Centre for Virus Research",COVID-19 Genomics UK (COG-UK) Consortium,Ana da Silva Filipe et al
EPI_ISL_473534,"West of Scotland Specialist Virology Centre, NHSGGC / MRC-University of Glasgow Centre for Virus Research",COVID-19 Genomics UK (COG-UK) Consortium,Ana da Silva Filipe et al
EPI_ISL_473535,"West of Scotland Specialist Virology Centre, NHSGGC / MRC-University of Glasgow Centre for Virus Research",COVID-19 Genomics UK (COG-UK) Consortium,Ana da Silva Filipe et al
EPI_ISL_473536,"West of Scotland Specialist Virology Centre, NHSGGC / MRC-University of Glasgow Centre for Virus Research",COVID-19 Genomics UK (COG-UK) Consortium,Ana da Silva Filipe et al
EPI_ISL_473537,"West of Scotland Specialist Virology Centre, NHSGGC / MRC-University of Glasgow Centre for Virus Research",COVID-19 Genomics UK (COG-UK) Consortium,Ana da Silva Filipe et al
EPI_ISL_473538,"West of Scotland Specialist Virology Centre, NHSGGC / MRC-University of Glasgow Centre for Virus Research",COVID-19 Genomics UK (COG-UK) Consortium,Ana da Silva Filipe et al
EPI_ISL_473539,"West of Scotland Specialist Virology Centre, NHSGGC / MRC-University of Glasgow Centre for Virus Research",COVID-19 Genomics UK (COG-UK) Consortium,Ana da Silva Filipe et al
EPI_ISL_473540,"West of Scotland Specialist Virology Centre, NHSGGC / MRC-University of Glasgow Centre for Virus Research",COVID-19 Genomics UK (COG-UK) Consortium,Ana da Silva Filipe et al
EPI_ISL_473541,"West of Scotland Specialist Virology Centre, NHSGGC / MRC-University of Glasgow Centre for Virus Research",COVID-19 Genomics UK (COG-UK) Consortium,Ana da Silva Filipe et al
EPI_ISL_473542,"West of Scotland Specialist Virology Centre, NHSGGC / MRC-University of Glasgow Centre for Virus Research",COVID-19 Genomics UK (COG-UK) Consortium,Ana da Silva Filipe et al
EPI_ISL_473543,"West of Scotland Specialist Virology Centre, NHSGGC / MRC-University of Glasgow Centre for Virus Research",COVID-19 Genomics UK (COG-UK) Consortium,Ana da Silva Filipe et al
EPI_ISL_473544,"West of Scotland Specialist Virology Centre, NHSGGC / MRC-University of Glasgow Centre for Virus Research",COVID-19 Genomics UK (COG-UK) Consortium,Ana da Silva Filipe et al
EPI_ISL_473545,"West of Scotland Specialist Virology Centre, NHSGGC / MRC-University of Glasgow Centre for Virus Research",COVID-19 Genomics UK (COG-UK) Consortium,Ana da Silva Filipe et al
EPI_ISL_473546,"West of Scotland Specialist Virology Centre, NHSGGC / MRC-University of Glasgow Centre for Virus Research",COVID-19 Genomics UK (COG-UK) Consortium,Ana da Silva Filipe et al
EPI_ISL_473547,"West of Scotland Specialist Virology Centre, NHSGGC / MRC-University of Glasgow Centre for Virus Research",COVID-19 Genomics UK (COG-UK) Consortium,Ana da Silva Filipe et al
EPI_ISL_473548,"West of Scotland Specialist Virology Centre, NHSGGC / MRC-University of Glasgow Centre for Virus Research",COVID-19 Genomics UK (COG-UK) Consortium,Ana da Silva Filipe et al
EPI_ISL_478027,"West of Scotland Specialist Virology Centre, NHSGGC / MRC-University of Glasgow Centre for Virus Research",COVID-19 Genomics UK (COG-UK) Consortium,Ana da Silva Filipe et al
EPI_ISL_473549,"West of Scotland Specialist Virology Centre, NHSGGC / MRC-University of Glasgow Centre for Virus Research",COVID-19 Genomics UK (COG-UK) Consortium,Ana da Silva Filipe et al
EPI_ISL_433278,"West of Scotland Specialist Virology Centre, NHSGGC / MRC-University of Glasgow Centre for Virus Research",COVID-19 Genomics UK (COG-UK) Consortium,Ana da Silva Filipe et al
EPI_ISL_473550,"West of Scotland Specialist Virology Centre, NHSGGC / MRC-University of Glasgow Centre for Virus Research",COVID-19 Genomics UK (COG-UK) Consortium,Ana da Silva Filipe et al
EPI_ISL_473551,"West of Scotland Specialist Virology Centre, NHSGGC / MRC-University of Glasgow Centre for Virus Research",COVID-19 Genomics UK (COG-UK) Consortium,Ana da Silva Filipe et al
EPI_ISL_453072,"West of Scotland Specialist Virology Centre, NHSGGC / MRC-University of Glasgow Centre for Virus Research",COVID-19 Genomics UK (COG-UK) Consortium,Ana da Silva Filipe et al
EPI_ISL_453074,"West of Scotland Specialist Virology Centre, NHSGGC / MRC-University of Glasgow Centre for Virus Research",COVID-19 Genomics UK (COG-UK) Consortium,Ana da Silva Filipe et al
EPI_ISL_438937,"West of Scotland Specialist Virology Centre, NHSGGC / MRC-University of Glasgow Centre for Virus Research",COVID-19 Genomics UK (COG-UK) Consortium,Ana da Silva Filipe et al
EPI_ISL_438938,"West of Scotland Specialist Virology Centre, NHSGGC / MRC-University of Glasgow Centre for Virus Research",COVID-19 Genomics UK (COG-UK) Consortium,Ana da Silva Filipe et al
EPI_ISL_438939,"West of Scotland Specialist Virology Centre, NHSGGC / MRC-University of Glasgow Centre for Virus Research",COVID-19 Genomics UK (COG-UK) Consortium,Ana da Silva Filipe et al
EPI_ISL_438940,"West of Scotland Specialist Virology Centre, NHSGGC / MRC-University of Glasgow Centre for Virus Research",COVID-19 Genomics UK (COG-UK) Consortium,Ana da Silva Filipe et al
EPI_ISL_448190,"West of Scotland Specialist Virology Centre, NHSGGC / MRC-University of Glasgow Centre for Virus Research",COVID-19 Genomics UK (COG-UK) Consortium,Ana da Silva Filipe et al
EPI_ISL_438941,"West of Scotland Specialist Virology Centre, NHSGGC / MRC-University of Glasgow Centre for Virus Research",COVID-19 Genomics UK (COG-UK) Consortium,Ana da Silva Filipe et al
EPI_ISL_438942,"West of Scotland Specialist Virology Centre, NHSGGC / MRC-University of Glasgow Centre for Virus Research",COVID-19 Genomics UK (COG-UK) Consortium,Ana da Silva Filipe et al
EPI_ISL_438943,"West of Scotland Specialist Virology Centre, NHSGGC / MRC-University of Glasgow Centre for Virus Research",COVID-19 Genomics UK (COG-UK) Consortium,Ana da Silva Filipe et al
EPI_ISL_438944,"West of Scotland Specialist Virology Centre, NHSGGC / MRC-University of Glasgow Centre for Virus Research",COVID-19 Genomics UK (COG-UK) Consortium,Ana da Silva Filipe et al
EPI_ISL_438945,"West of Scotland Specialist Virology Centre, NHSGGC / MRC-University of Glasgow Centre for Virus Research",COVID-19 Genomics UK (COG-UK) Consortium,Ana da Silva Filipe et al
EPI_ISL_438946,"West of Scotland Specialist Virology Centre, NHSGGC / MRC-University of Glasgow Centre for Virus Research",COVID-19 Genomics UK (COG-UK) Consortium,Ana da Silva Filipe et al
EPI_ISL_438973,"West of Scotland Specialist Virology Centre, NHSGGC / MRC-University of Glasgow Centre for Virus Research",COVID-19 Genomics UK (COG-UK) Consortium,Ana da Silva Filipe et al
EPI_ISL_438974,"West of Scotland Specialist Virology Centre, NHSGGC / MRC-University of Glasgow Centre for Virus Research",COVID-19 Genomics UK (COG-UK) Consortium,Ana da Silva Filipe et al
EPI_ISL_438975,"West of Scotland Specialist Virology Centre, NHSGGC / MRC-University of Glasgow Centre for Virus Research",COVID-19 Genomics UK (COG-UK) Consortium,Ana da Silva Filipe et al
EPI_ISL_478028,"West of Scotland Specialist Virology Centre, NHSGGC / MRC-University of Glasgow Centre for Virus Research",COVID-19 Genomics UK (COG-UK) Consortium,Ana da Silva Filipe et al
EPI_ISL_448191,"West of Scotland Specialist Virology Centre, NHSGGC / MRC-University of Glasgow Centre for Virus Research",COVID-19 Genomics UK (COG-UK) Consortium,Ana da Silva Filipe et al
EPI_ISL_478029,"West of Scotland Specialist Virology Centre, NHSGGC / MRC-University of Glasgow Centre for Virus Research",COVID-19 Genomics UK (COG-UK) Consortium,Ana da Silva Filipe et al
EPI_ISL_438976,"West of Scotland Specialist Virology Centre, NHSGGC / MRC-University of Glasgow Centre for Virus Research",COVID-19 Genomics UK (COG-UK) Consortium,Ana da Silva Filipe et al
EPI_ISL_478030,"West of Scotland Specialist Virology Centre, NHSGGC / MRC-University of Glasgow Centre for Virus Research",COVID-19 Genomics UK (COG-UK) Consortium,Ana da Silva Filipe et al
EPI_ISL_478031,"West of Scotland Specialist Virology Centre, NHSGGC / MRC-University of Glasgow Centre for Virus Research",COVID-19 Genomics UK (COG-UK) Consortium,Ana da Silva Filipe et al
EPI_ISL_473552,"West of Scotland Specialist Virology Centre, NHSGGC / MRC-University of Glasgow Centre for Virus Research",COVID-19 Genomics UK (COG-UK) Consortium,Ana da Silva Filipe et al
EPI_ISL_473553,"West of Scotland Specialist Virology Centre, NHSGGC / MRC-University of Glasgow Centre for Virus Research",COVID-19 Genomics UK (COG-UK) Consortium,Ana da Silva Filipe et al
EPI_ISL_473554,"West of Scotland Specialist Virology Centre, NHSGGC / MRC-University of Glasgow Centre for Virus Research",COVID-19 Genomics UK (COG-UK) Consortium,Ana da Silva Filipe et al
EPI_ISL_478032,"West of Scotland Specialist Virology Centre, NHSGGC / MRC-University of Glasgow Centre for Virus Research",COVID-19 Genomics UK (COG-UK) Consortium,Ana da Silva Filipe et al
EPI_ISL_438977,"West of Scotland Specialist Virology Centre, NHSGGC / MRC-University of Glasgow Centre for Virus Research",COVID-19 Genomics UK (COG-UK) Consortium,Ana da Silva Filipe et al
EPI_ISL_478033,"West of Scotland Specialist Virology Centre, NHSGGC / MRC-University of Glasgow Centre for Virus Research",COVID-19 Genomics UK (COG-UK) Consortium,Ana da Silva Filipe et al
EPI_ISL_473555,"West of Scotland Specialist Virology Centre, NHSGGC / MRC-University of Glasgow Centre for Virus Research",COVID-19 Genomics UK (COG-UK) Consortium,Ana da Silva Filipe et al
EPI_ISL_473556,"West of Scotland Specialist Virology Centre, NHSGGC / MRC-University of Glasgow Centre for Virus Research",COVID-19 Genomics UK (COG-UK) Consortium,Ana da Silva Filipe et al
EPI_ISL_448192,"West of Scotland Specialist Virology Centre, NHSGGC / MRC-University of Glasgow Centre for Virus Research",COVID-19 Genomics UK (COG-UK) Consortium,Ana da Silva Filipe et al
EPI_ISL_473557,"West of Scotland Specialist Virology Centre, NHSGGC / MRC-University of Glasgow Centre for Virus Research",COVID-19 Genomics UK (COG-UK) Consortium,Ana da Silva Filipe et al
EPI_ISL_438978,"West of Scotland Specialist Virology Centre, NHSGGC / MRC-University of Glasgow Centre for Virus Research",COVID-19 Genomics UK (COG-UK) Consortium,Ana da Silva Filipe et al
EPI_ISL_448193,"West of Scotland Specialist Virology Centre, NHSGGC / MRC-University of Glasgow Centre for Virus Research",COVID-19 Genomics UK (COG-UK) Consortium,Ana da Silva Filipe et al
EPI_ISL_473558,"West of Scotland Specialist Virology Centre, NHSGGC / MRC-University of Glasgow Centre for Virus Research",COVID-19 Genomics UK (COG-UK) Consortium,Ana da Silva Filipe et al
EPI_ISL_473559,"West of Scotland Specialist Virology Centre, NHSGGC / MRC-University of Glasgow Centre for Virus Research",COVID-19 Genomics UK (COG-UK) Consortium,Ana da Silva Filipe et al
EPI_ISL_478035,"West of Scotland Specialist Virology Centre, NHSGGC / MRC-University of Glasgow Centre for Virus Research",COVID-19 Genomics UK (COG-UK) Consortium,Ana da Silva Filipe et al
EPI_ISL_478036,"West of Scotland Specialist Virology Centre, NHSGGC / MRC-University of Glasgow Centre for Virus Research",COVID-19 Genomics UK (COG-UK) Consortium,Ana da Silva Filipe et al
EPI_ISL_473560,"West of Scotland Specialist Virology Centre, NHSGGC / MRC-University of Glasgow Centre for Virus Research",COVID-19 Genomics UK (COG-UK) Consortium,Ana da Silva Filipe et al
EPI_ISL_473561,"West of Scotland Specialist Virology Centre, NHSGGC / MRC-University of Glasgow Centre for Virus Research",COVID-19 Genomics UK (COG-UK) Consortium,Ana da Silva Filipe et al
EPI_ISL_433279,"West of Scotland Specialist Virology Centre, NHSGGC / MRC-University of Glasgow Centre for Virus Research",COVID-19 Genomics UK (COG-UK) Consortium,Ana da Silva Filipe et al
EPI_ISL_478037,"West of Scotland Specialist Virology Centre, NHSGGC / MRC-University of Glasgow Centre for Virus Research",COVID-19 Genomics UK (COG-UK) Consortium,Ana da Silva Filipe et al
EPI_ISL_473562,"West of Scotland Specialist Virology Centre, NHSGGC / MRC-University of Glasgow Centre for Virus Research",COVID-19 Genomics UK (COG-UK) Consortium,Ana da Silva Filipe et al
EPI_ISL_473563,"West of Scotland Specialist Virology Centre, NHSGGC / MRC-University of Glasgow Centre for Virus Research",COVID-19 Genomics UK (COG-UK) Consortium,Ana da Silva Filipe et al
EPI_ISL_448194,"West of Scotland Specialist Virology Centre, NHSGGC / MRC-University of Glasgow Centre for Virus Research",COVID-19 Genomics UK (COG-UK) Consortium,Ana da Silva Filipe et al
EPI_ISL_473564,"West of Scotland Specialist Virology Centre, NHSGGC / MRC-University of Glasgow Centre for Virus Research",COVID-19 Genomics UK (COG-UK) Consortium,Ana da Silva Filipe et al
EPI_ISL_473565,"West of Scotland Specialist Virology Centre, NHSGGC / MRC-University of Glasgow Centre for Virus Research",COVID-19 Genomics UK (COG-UK) Consortium,Ana da Silva Filipe et al
EPI_ISL_473566,"West of Scotland Specialist Virology Centre, NHSGGC / MRC-University of Glasgow Centre for Virus Research",COVID-19 Genomics UK (COG-UK) Consortium,Ana da Silva Filipe et al
EPI_ISL_473567,"West of Scotland Specialist Virology Centre, NHSGGC / MRC-University of Glasgow Centre for Virus Research",COVID-19 Genomics UK (COG-UK) Consortium,Ana da Silva Filipe et al
EPI_ISL_438979,"West of Scotland Specialist Virology Centre, NHSGGC / MRC-University of Glasgow Centre for Virus Research",COVID-19 Genomics UK (COG-UK) Consortium,Ana da Silva Filipe et al
EPI_ISL_473568,"West of Scotland Specialist Virology Centre, NHSGGC / MRC-University of Glasgow Centre for Virus Research",COVID-19 Genomics UK (COG-UK) Consortium,Ana da Silva Filipe et al
EPI_ISL_473569,"West of Scotland Specialist Virology Centre, NHSGGC / MRC-University of Glasgow Centre for Virus Research",COVID-19 Genomics UK (COG-UK) Consortium,Ana da Silva Filipe et al
EPI_ISL_473570,"West of Scotland Specialist Virology Centre, NHSGGC / MRC-University of Glasgow Centre for Virus Research",COVID-19 Genomics UK (COG-UK) Consortium,Ana da Silva Filipe et al
EPI_ISL_478038,"West of Scotland Specialist Virology Centre, NHSGGC / MRC-University of Glasgow Centre for Virus Research",COVID-19 Genomics UK (COG-UK) Consortium,Ana da Silva Filipe et al
EPI_ISL_453075,"West of Scotland Specialist Virology Centre, NHSGGC / MRC-University of Glasgow Centre for Virus Research",COVID-19 Genomics UK (COG-UK) Consortium,Ana da Silva Filipe et al
EPI_ISL_453076,"West of Scotland Specialist Virology Centre, NHSGGC / MRC-University of Glasgow Centre for Virus Research",COVID-19 Genomics UK (COG-UK) Consortium,Ana da Silva Filipe et al
EPI_ISL_453077,"West of Scotland Specialist Virology Centre, NHSGGC / MRC-University of Glasgow Centre for Virus Research",COVID-19 Genomics UK (COG-UK) Consortium,Ana da Silva Filipe et al
EPI_ISL_453078,"West of Scotland Specialist Virology Centre, NHSGGC / MRC-University of Glasgow Centre for Virus Research",COVID-19 Genomics UK (COG-UK) Consortium,Ana da Silva Filipe et al
EPI_ISL_425757,"West of Scotland Specialist Virology Centre, NHSGGC / MRC-University of Glasgow Centre for Virus Research",COVID-19 Genomics UK (COG-UK) Consortium,Ana da Silva Filipe et al
EPI_ISL_473571,"West of Scotland Specialist Virology Centre, NHSGGC / MRC-University of Glasgow Centre for Virus Research",COVID-19 Genomics UK (COG-UK) Consortium,Ana da Silva Filipe et al
EPI_ISL_438980,"West of Scotland Specialist Virology Centre, NHSGGC / MRC-University of Glasgow Centre for Virus Research",COVID-19 Genomics UK (COG-UK) Consortium,Ana da Silva Filipe et al
EPI_ISL_438981,"West of Scotland Specialist Virology Centre, NHSGGC / MRC-University of Glasgow Centre for Virus Research",COVID-19 Genomics UK (COG-UK) Consortium,Ana da Silva Filipe et al
EPI_ISL_473572,"West of Scotland Specialist Virology Centre, NHSGGC / MRC-University of Glasgow Centre for Virus Research",COVID-19 Genomics UK (COG-UK) Consortium,Ana da Silva Filipe et al
EPI_ISL_438982,"West of Scotland Specialist Virology Centre, NHSGGC / MRC-University of Glasgow Centre for Virus Research",COVID-19 Genomics UK (COG-UK) Consortium,Ana da Silva Filipe et al
EPI_ISL_473573,"West of Scotland Specialist Virology Centre, NHSGGC / MRC-University of Glasgow Centre for Virus Research",COVID-19 Genomics UK (COG-UK) Consortium,Ana da Silva Filipe et al
EPI_ISL_473574,"West of Scotland Specialist Virology Centre, NHSGGC / MRC-University of Glasgow Centre for Virus Research",COVID-19 Genomics UK (COG-UK) Consortium,Ana da Silva Filipe et al
EPI_ISL_473575,"West of Scotland Specialist Virology Centre, NHSGGC / MRC-University of Glasgow Centre for Virus Research",COVID-19 Genomics UK (COG-UK) Consortium,Ana da Silva Filipe et al
EPI_ISL_473576,"West of Scotland Specialist Virology Centre, NHSGGC / MRC-University of Glasgow Centre for Virus Research",COVID-19 Genomics UK (COG-UK) Consortium,Ana da Silva Filipe et al
EPI_ISL_438983,"West of Scotland Specialist Virology Centre, NHSGGC / MRC-University of Glasgow Centre for Virus Research",COVID-19 Genomics UK (COG-UK) Consortium,Ana da Silva Filipe et al
EPI_ISL_473577,"West of Scotland Specialist Virology Centre, NHSGGC / MRC-University of Glasgow Centre for Virus Research",COVID-19 Genomics UK (COG-UK) Consortium,Ana da Silva Filipe et al
EPI_ISL_438984,"West of Scotland Specialist Virology Centre, NHSGGC / MRC-University of Glasgow Centre for Virus Research",COVID-19 Genomics UK (COG-UK) Consortium,Ana da Silva Filipe et al
EPI_ISL_473578,"West of Scotland Specialist Virology Centre, NHSGGC / MRC-University of Glasgow Centre for Virus Research",COVID-19 Genomics UK (COG-UK) Consortium,Ana da Silva Filipe et al
EPI_ISL_438985,"West of Scotland Specialist Virology Centre, NHSGGC / MRC-University of Glasgow Centre for Virus Research",COVID-19 Genomics UK (COG-UK) Consortium,Ana da Silva Filipe et al
EPI_ISL_473579,"West of Scotland Specialist Virology Centre, NHSGGC / MRC-University of Glasgow Centre for Virus Research",COVID-19 Genomics UK (COG-UK) Consortium,Ana da Silva Filipe et al
EPI_ISL_473580,"West of Scotland Specialist Virology Centre, NHSGGC / MRC-University of Glasgow Centre for Virus Research",COVID-19 Genomics UK (COG-UK) Consortium,Ana da Silva Filipe et al
EPI_ISL_448195,"West of Scotland Specialist Virology Centre, NHSGGC / MRC-University of Glasgow Centre for Virus Research",COVID-19 Genomics UK (COG-UK) Consortium,Ana da Silva Filipe et al
EPI_ISL_473581,"West of Scotland Specialist Virology Centre, NHSGGC / MRC-University of Glasgow Centre for Virus Research",COVID-19 Genomics UK (COG-UK) Consortium,Ana da Silva Filipe et al
EPI_ISL_438986,"West of Scotland Specialist Virology Centre, NHSGGC / MRC-University of Glasgow Centre for Virus Research",COVID-19 Genomics UK (COG-UK) Consortium,Ana da Silva Filipe et al
EPI_ISL_433280,"West of Scotland Specialist Virology Centre, NHSGGC / MRC-University of Glasgow Centre for Virus Research",COVID-19 Genomics UK (COG-UK) Consortium,Ana da Silva Filipe et al
EPI_ISL_473582,"West of Scotland Specialist Virology Centre, NHSGGC / MRC-University of Glasgow Centre for Virus Research",COVID-19 Genomics UK (COG-UK) Consortium,Ana da Silva Filipe et al
EPI_ISL_473583,"West of Scotland Specialist Virology Centre, NHSGGC / MRC-University of Glasgow Centre for Virus Research",COVID-19 Genomics UK (COG-UK) Consortium,Ana da Silva Filipe et al
EPI_ISL_473584,"West of Scotland Specialist Virology Centre, NHSGGC / MRC-University of Glasgow Centre for Virus Research",COVID-19 Genomics UK (COG-UK) Consortium,Ana da Silva Filipe et al
EPI_ISL_473585,"West of Scotland Specialist Virology Centre, NHSGGC / MRC-University of Glasgow Centre for Virus Research",COVID-19 Genomics UK (COG-UK) Consortium,Ana da Silva Filipe et al
EPI_ISL_473586,"West of Scotland Specialist Virology Centre, NHSGGC / MRC-University of Glasgow Centre for Virus Research",COVID-19 Genomics UK (COG-UK) Consortium,Ana da Silva Filipe et al
EPI_ISL_473587,"West of Scotland Specialist Virology Centre, NHSGGC / MRC-University of Glasgow Centre for Virus Research",COVID-19 Genomics UK (COG-UK) Consortium,Ana da Silva Filipe et al
EPI_ISL_473588,"West of Scotland Specialist Virology Centre, NHSGGC / MRC-University of Glasgow Centre for Virus Research",COVID-19 Genomics UK (COG-UK) Consortium,Ana da Silva Filipe et al
EPI_ISL_473589,"West of Scotland Specialist Virology Centre, NHSGGC / MRC-University of Glasgow Centre for Virus Research",COVID-19 Genomics UK (COG-UK) Consortium,Ana da Silva Filipe et al
EPI_ISL_473590,"West of Scotland Specialist Virology Centre, NHSGGC / MRC-University of Glasgow Centre for Virus Research",COVID-19 Genomics UK (COG-UK) Consortium,Ana da Silva Filipe et al
EPI_ISL_478039,"West of Scotland Specialist Virology Centre, NHSGGC / MRC-University of Glasgow Centre for Virus Research",COVID-19 Genomics UK (COG-UK) Consortium,Ana da Silva Filipe et al
EPI_ISL_438987,"West of Scotland Specialist Virology Centre, NHSGGC / MRC-University of Glasgow Centre for Virus Research",COVID-19 Genomics UK (COG-UK) Consortium,Ana da Silva Filipe et al
EPI_ISL_438988,"West of Scotland Specialist Virology Centre, NHSGGC / MRC-University of Glasgow Centre for Virus Research",COVID-19 Genomics UK (COG-UK) Consortium,Ana da Silva Filipe et al
EPI_ISL_438989,"West of Scotland Specialist Virology Centre, NHSGGC / MRC-University of Glasgow Centre for Virus Research",COVID-19 Genomics UK (COG-UK) Consortium,Ana da Silva Filipe et al
EPI_ISL_433281,"West of Scotland Specialist Virology Centre, NHSGGC / MRC-University of Glasgow Centre for Virus Research",COVID-19 Genomics UK (COG-UK) Consortium,Ana da Silva Filipe et al
EPI_ISL_448196,"West of Scotland Specialist Virology Centre, NHSGGC / MRC-University of Glasgow Centre for Virus Research",COVID-19 Genomics UK (COG-UK) Consortium,Ana da Silva Filipe et al
EPI_ISL_438990,"West of Scotland Specialist Virology Centre, NHSGGC / MRC-University of Glasgow Centre for Virus Research",COVID-19 Genomics UK (COG-UK) Consortium,Ana da Silva Filipe et al
EPI_ISL_448197,"West of Scotland Specialist Virology Centre, NHSGGC / MRC-University of Glasgow Centre for Virus Research",COVID-19 Genomics UK (COG-UK) Consortium,Ana da Silva Filipe et al
EPI_ISL_478040,"West of Scotland Specialist Virology Centre, NHSGGC / MRC-University of Glasgow Centre for Virus Research",COVID-19 Genomics UK (COG-UK) Consortium,Ana da Silva Filipe et al
EPI_ISL_473591,"West of Scotland Specialist Virology Centre, NHSGGC / MRC-University of Glasgow Centre for Virus Research",COVID-19 Genomics UK (COG-UK) Consortium,Ana da Silva Filipe et al
EPI_ISL_438991,"West of Scotland Specialist Virology Centre, NHSGGC / MRC-University of Glasgow Centre for Virus Research",COVID-19 Genomics UK (COG-UK) Consortium,Ana da Silva Filipe et al
EPI_ISL_478041,"West of Scotland Specialist Virology Centre, NHSGGC / MRC-University of Glasgow Centre for Virus Research",COVID-19 Genomics UK (COG-UK) Consortium,Ana da Silva Filipe et al
EPI_ISL_473592,"West of Scotland Specialist Virology Centre, NHSGGC / MRC-University of Glasgow Centre for Virus Research",COVID-19 Genomics UK (COG-UK) Consortium,Ana da Silva Filipe et al
EPI_ISL_473593,"West of Scotland Specialist Virology Centre, NHSGGC / MRC-University of Glasgow Centre for Virus Research",COVID-19 Genomics UK (COG-UK) Consortium,Ana da Silva Filipe et al
EPI_ISL_473594,"West of Scotland Specialist Virology Centre, NHSGGC / MRC-University of Glasgow Centre for Virus Research",COVID-19 Genomics UK (COG-UK) Consortium,Ana da Silva Filipe et al
EPI_ISL_438992,"West of Scotland Specialist Virology Centre, NHSGGC / MRC-University of Glasgow Centre for Virus Research",COVID-19 Genomics UK (COG-UK) Consortium,Ana da Silva Filipe et al
EPI_ISL_473595,"West of Scotland Specialist Virology Centre, NHSGGC / MRC-University of Glasgow Centre for Virus Research",COVID-19 Genomics UK (COG-UK) Consortium,Ana da Silva Filipe et al
EPI_ISL_473596,"West of Scotland Specialist Virology Centre, NHSGGC / MRC-University of Glasgow Centre for Virus Research",COVID-19 Genomics UK (COG-UK) Consortium,Ana da Silva Filipe et al
EPI_ISL_448198,"West of Scotland Specialist Virology Centre, NHSGGC / MRC-University of Glasgow Centre for Virus Research",COVID-19 Genomics UK (COG-UK) Consortium,Ana da Silva Filipe et al
EPI_ISL_448199,"West of Scotland Specialist Virology Centre, NHSGGC / MRC-University of Glasgow Centre for Virus Research",COVID-19 Genomics UK (COG-UK) Consortium,Ana da Silva Filipe et al
EPI_ISL_473597,"West of Scotland Specialist Virology Centre, NHSGGC / MRC-University of Glasgow Centre for Virus Research",COVID-19 Genomics UK (COG-UK) Consortium,Ana da Silva Filipe et al
EPI_ISL_473598,"West of Scotland Specialist Virology Centre, NHSGGC / MRC-University of Glasgow Centre for Virus Research",COVID-19 Genomics UK (COG-UK) Consortium,Ana da Silva Filipe et al
EPI_ISL_473599,"West of Scotland Specialist Virology Centre, NHSGGC / MRC-University of Glasgow Centre for Virus Research",COVID-19 Genomics UK (COG-UK) Consortium,Ana da Silva Filipe et al
EPI_ISL_473600,"West of Scotland Specialist Virology Centre, NHSGGC / MRC-University of Glasgow Centre for Virus Research",COVID-19 Genomics UK (COG-UK) Consortium,Ana da Silva Filipe et al
EPI_ISL_473601,"West of Scotland Specialist Virology Centre, NHSGGC / MRC-University of Glasgow Centre for Virus Research",COVID-19 Genomics UK (COG-UK) Consortium,Ana da Silva Filipe et al
EPI_ISL_453079,"West of Scotland Specialist Virology Centre, NHSGGC / MRC-University of Glasgow Centre for Virus Research",COVID-19 Genomics UK (COG-UK) Consortium,Ana da Silva Filipe et al
EPI_ISL_438993,"West of Scotland Specialist Virology Centre, NHSGGC / MRC-University of Glasgow Centre for Virus Research",COVID-19 Genomics UK (COG-UK) Consortium,Ana da Silva Filipe et al
EPI_ISL_448200,"West of Scotland Specialist Virology Centre, NHSGGC / MRC-University of Glasgow Centre for Virus Research",COVID-19 Genomics UK (COG-UK) Consortium,Ana da Silva Filipe et al
EPI_ISL_473602,"West of Scotland Specialist Virology Centre, NHSGGC / MRC-University of Glasgow Centre for Virus Research",COVID-19 Genomics UK (COG-UK) Consortium,Ana da Silva Filipe et al
EPI_ISL_473603,"West of Scotland Specialist Virology Centre, NHSGGC / MRC-University of Glasgow Centre for Virus Research",COVID-19 Genomics UK (COG-UK) Consortium,Ana da Silva Filipe et al
EPI_ISL_473604,"West of Scotland Specialist Virology Centre, NHSGGC / MRC-University of Glasgow Centre for Virus Research",COVID-19 Genomics UK (COG-UK) Consortium,Ana da Silva Filipe et al
EPI_ISL_473605,"West of Scotland Specialist Virology Centre, NHSGGC / MRC-University of Glasgow Centre for Virus Research",COVID-19 Genomics UK (COG-UK) Consortium,Ana da Silva Filipe et al
EPI_ISL_473606,"West of Scotland Specialist Virology Centre, NHSGGC / MRC-University of Glasgow Centre for Virus Research",COVID-19 Genomics UK (COG-UK) Consortium,Ana da Silva Filipe et al
EPI_ISL_473607,"West of Scotland Specialist Virology Centre, NHSGGC / MRC-University of Glasgow Centre for Virus Research",COVID-19 Genomics UK (COG-UK) Consortium,Ana da Silva Filipe et al
EPI_ISL_473608,"West of Scotland Specialist Virology Centre, NHSGGC / MRC-University of Glasgow Centre for Virus Research",COVID-19 Genomics UK (COG-UK) Consortium,Ana da Silva Filipe et al
EPI_ISL_473609,"West of Scotland Specialist Virology Centre, NHSGGC / MRC-University of Glasgow Centre for Virus Research",COVID-19 Genomics UK (COG-UK) Consortium,Ana da Silva Filipe et al
EPI_ISL_453080,"West of Scotland Specialist Virology Centre, NHSGGC / MRC-University of Glasgow Centre for Virus Research",COVID-19 Genomics UK (COG-UK) Consortium,Ana da Silva Filipe et al
EPI_ISL_473610,"West of Scotland Specialist Virology Centre, NHSGGC / MRC-University of Glasgow Centre for Virus Research",COVID-19 Genomics UK (COG-UK) Consortium,Ana da Silva Filipe et al
EPI_ISL_473611,"West of Scotland Specialist Virology Centre, NHSGGC / MRC-University of Glasgow Centre for Virus Research",COVID-19 Genomics UK (COG-UK) Consortium,Ana da Silva Filipe et al
EPI_ISL_473612,"West of Scotland Specialist Virology Centre, NHSGGC / MRC-University of Glasgow Centre for Virus Research",COVID-19 Genomics UK (COG-UK) Consortium,Ana da Silva Filipe et al
EPI_ISL_473613,"West of Scotland Specialist Virology Centre, NHSGGC / MRC-University of Glasgow Centre for Virus Research",COVID-19 Genomics UK (COG-UK) Consortium,Ana da Silva Filipe et al
EPI_ISL_448201,"West of Scotland Specialist Virology Centre, NHSGGC / MRC-University of Glasgow Centre for Virus Research",COVID-19 Genomics UK (COG-UK) Consortium,Ana da Silva Filipe et al
EPI_ISL_473614,"West of Scotland Specialist Virology Centre, NHSGGC / MRC-University of Glasgow Centre for Virus Research",COVID-19 Genomics UK (COG-UK) Consortium,Ana da Silva Filipe et al
EPI_ISL_473615,"West of Scotland Specialist Virology Centre, NHSGGC / MRC-University of Glasgow Centre for Virus Research",COVID-19 Genomics UK (COG-UK) Consortium,Ana da Silva Filipe et al
EPI_ISL_448202,"West of Scotland Specialist Virology Centre, NHSGGC / MRC-University of Glasgow Centre for Virus Research",COVID-19 Genomics UK (COG-UK) Consortium,Ana da Silva Filipe et al
EPI_ISL_448203,"West of Scotland Specialist Virology Centre, NHSGGC / MRC-University of Glasgow Centre for Virus Research",COVID-19 Genomics UK (COG-UK) Consortium,Ana da Silva Filipe et al
EPI_ISL_453081,"West of Scotland Specialist Virology Centre, NHSGGC / MRC-University of Glasgow Centre for Virus Research",COVID-19 Genomics UK (COG-UK) Consortium,Ana da Silva Filipe et al
EPI_ISL_453082,"West of Scotland Specialist Virology Centre, NHSGGC / MRC-University of Glasgow Centre for Virus Research",COVID-19 Genomics UK (COG-UK) Consortium,Ana da Silva Filipe et al
EPI_ISL_473616,"West of Scotland Specialist Virology Centre, NHSGGC / MRC-University of Glasgow Centre for Virus Research",COVID-19 Genomics UK (COG-UK) Consortium,Ana da Silva Filipe et al
EPI_ISL_473617,"West of Scotland Specialist Virology Centre, NHSGGC / MRC-University of Glasgow Centre for Virus Research",COVID-19 Genomics UK (COG-UK) Consortium,Ana da Silva Filipe et al
EPI_ISL_473618,"West of Scotland Specialist Virology Centre, NHSGGC / MRC-University of Glasgow Centre for Virus Research",COVID-19 Genomics UK (COG-UK) Consortium,Ana da Silva Filipe et al
EPI_ISL_448204,"West of Scotland Specialist Virology Centre, NHSGGC / MRC-University of Glasgow Centre for Virus Research",COVID-19 Genomics UK (COG-UK) Consortium,Ana da Silva Filipe et al
EPI_ISL_453083,"West of Scotland Specialist Virology Centre, NHSGGC / MRC-University of Glasgow Centre for Virus Research",COVID-19 Genomics UK (COG-UK) Consortium,Ana da Silva Filipe et al
EPI_ISL_453084,"West of Scotland Specialist Virology Centre, NHSGGC / MRC-University of Glasgow Centre for Virus Research",COVID-19 Genomics UK (COG-UK) Consortium,Ana da Silva Filipe et al
EPI_ISL_453085,"West of Scotland Specialist Virology Centre, NHSGGC / MRC-University of Glasgow Centre for Virus Research",COVID-19 Genomics UK (COG-UK) Consortium,Ana da Silva Filipe et al
EPI_ISL_448205,"West of Scotland Specialist Virology Centre, NHSGGC / MRC-University of Glasgow Centre for Virus Research",COVID-19 Genomics UK (COG-UK) Consortium,Ana da Silva Filipe et al
EPI_ISL_473619,"West of Scotland Specialist Virology Centre, NHSGGC / MRC-University of Glasgow Centre for Virus Research",COVID-19 Genomics UK (COG-UK) Consortium,Ana da Silva Filipe et al
EPI_ISL_478042,"West of Scotland Specialist Virology Centre, NHSGGC / MRC-University of Glasgow Centre for Virus Research",COVID-19 Genomics UK (COG-UK) Consortium,Ana da Silva Filipe et al
EPI_ISL_473620,"West of Scotland Specialist Virology Centre, NHSGGC / MRC-University of Glasgow Centre for Virus Research",COVID-19 Genomics UK (COG-UK) Consortium,Ana da Silva Filipe et al
EPI_ISL_473621,"West of Scotland Specialist Virology Centre, NHSGGC / MRC-University of Glasgow Centre for Virus Research",COVID-19 Genomics UK (COG-UK) Consortium,Ana da Silva Filipe et al
EPI_ISL_425758,"West of Scotland Specialist Virology Centre, NHSGGC / MRC-University of Glasgow Centre for Virus Research",COVID-19 Genomics UK (COG-UK) Consortium,Ana da Silva Filipe et al
EPI_ISL_473622,"West of Scotland Specialist Virology Centre, NHSGGC / MRC-University of Glasgow Centre for Virus Research",COVID-19 Genomics UK (COG-UK) Consortium,Ana da Silva Filipe et al
EPI_ISL_473623,"West of Scotland Specialist Virology Centre, NHSGGC / MRC-University of Glasgow Centre for Virus Research",COVID-19 Genomics UK (COG-UK) Consortium,Ana da Silva Filipe et al
EPI_ISL_438994,"West of Scotland Specialist Virology Centre, NHSGGC / MRC-University of Glasgow Centre for Virus Research",COVID-19 Genomics UK (COG-UK) Consortium,Ana da Silva Filipe et al
EPI_ISL_478043,"West of Scotland Specialist Virology Centre, NHSGGC / MRC-University of Glasgow Centre for Virus Research",COVID-19 Genomics UK (COG-UK) Consortium,Ana da Silva Filipe et al
EPI_ISL_438995,"West of Scotland Specialist Virology Centre, NHSGGC / MRC-University of Glasgow Centre for Virus Research",COVID-19 Genomics UK (COG-UK) Consortium,Ana da Silva Filipe et al
EPI_ISL_473624,"West of Scotland Specialist Virology Centre, NHSGGC / MRC-University of Glasgow Centre for Virus Research",COVID-19 Genomics UK (COG-UK) Consortium,Ana da Silva Filipe et al
EPI_ISL_473625,"West of Scotland Specialist Virology Centre, NHSGGC / MRC-University of Glasgow Centre for Virus Research",COVID-19 Genomics UK (COG-UK) Consortium,Ana da Silva Filipe et al
EPI_ISL_438996,"West of Scotland Specialist Virology Centre, NHSGGC / MRC-University of Glasgow Centre for Virus Research",COVID-19 Genomics UK (COG-UK) Consortium,Ana da Silva Filipe et al
EPI_ISL_473626,"West of Scotland Specialist Virology Centre, NHSGGC / MRC-University of Glasgow Centre for Virus Research",COVID-19 Genomics UK (COG-UK) Consortium,Ana da Silva Filipe et al
EPI_ISL_473627,"West of Scotland Specialist Virology Centre, NHSGGC / MRC-University of Glasgow Centre for Virus Research",COVID-19 Genomics UK (COG-UK) Consortium,Ana da Silva Filipe et al
EPI_ISL_473628,"West of Scotland Specialist Virology Centre, NHSGGC / MRC-University of Glasgow Centre for Virus Research",COVID-19 Genomics UK (COG-UK) Consortium,Ana da Silva Filipe et al
EPI_ISL_473629,"West of Scotland Specialist Virology Centre, NHSGGC / MRC-University of Glasgow Centre for Virus Research",COVID-19 Genomics UK (COG-UK) Consortium,Ana da Silva Filipe et al
EPI_ISL_473630,"West of Scotland Specialist Virology Centre, NHSGGC / MRC-University of Glasgow Centre for Virus Research",COVID-19 Genomics UK (COG-UK) Consortium,Ana da Silva Filipe et al
EPI_ISL_473631,"West of Scotland Specialist Virology Centre, NHSGGC / MRC-University of Glasgow Centre for Virus Research",COVID-19 Genomics UK (COG-UK) Consortium,Ana da Silva Filipe et al
EPI_ISL_438997,"West of Scotland Specialist Virology Centre, NHSGGC / MRC-University of Glasgow Centre for Virus Research",COVID-19 Genomics UK (COG-UK) Consortium,Ana da Silva Filipe et al
EPI_ISL_461589,"West of Scotland Specialist Virology Centre, NHSGGC / MRC-University of Glasgow Centre for Virus Research",COVID-19 Genomics UK (COG-UK) Consortium,Ana da Silva Filipe et al
EPI_ISL_438998,"West of Scotland Specialist Virology Centre, NHSGGC / MRC-University of Glasgow Centre for Virus Research",COVID-19 Genomics UK (COG-UK) Consortium,Ana da Silva Filipe et al
EPI_ISL_461590,"West of Scotland Specialist Virology Centre, NHSGGC / MRC-University of Glasgow Centre for Virus Research",COVID-19 Genomics UK (COG-UK) Consortium,Ana da Silva Filipe et al
EPI_ISL_461591,"West of Scotland Specialist Virology Centre, NHSGGC / MRC-University of Glasgow Centre for Virus Research",COVID-19 Genomics UK (COG-UK) Consortium,Ana da Silva Filipe et al
EPI_ISL_461592,"West of Scotland Specialist Virology Centre, NHSGGC / MRC-University of Glasgow Centre for Virus Research",COVID-19 Genomics UK (COG-UK) Consortium,Ana da Silva Filipe et al
EPI_ISL_478045,"West of Scotland Specialist Virology Centre, NHSGGC / MRC-University of Glasgow Centre for Virus Research",COVID-19 Genomics UK (COG-UK) Consortium,Ana da Silva Filipe et al
EPI_ISL_461593,"West of Scotland Specialist Virology Centre, NHSGGC / MRC-University of Glasgow Centre for Virus Research",COVID-19 Genomics UK (COG-UK) Consortium,Ana da Silva Filipe et al
EPI_ISL_461594,"West of Scotland Specialist Virology Centre, NHSGGC / MRC-University of Glasgow Centre for Virus Research",COVID-19 Genomics UK (COG-UK) Consortium,Ana da Silva Filipe et al
EPI_ISL_461595,"West of Scotland Specialist Virology Centre, NHSGGC / MRC-University of Glasgow Centre for Virus Research",COVID-19 Genomics UK (COG-UK) Consortium,Ana da Silva Filipe et al
EPI_ISL_448206,"West of Scotland Specialist Virology Centre, NHSGGC / MRC-University of Glasgow Centre for Virus Research",COVID-19 Genomics UK (COG-UK) Consortium,Ana da Silva Filipe et al
EPI_ISL_461596,"West of Scotland Specialist Virology Centre, NHSGGC / MRC-University of Glasgow Centre for Virus Research",COVID-19 Genomics UK (COG-UK) Consortium,Ana da Silva Filipe et al
EPI_ISL_448207,"West of Scotland Specialist Virology Centre, NHSGGC / MRC-University of Glasgow Centre for Virus Research",COVID-19 Genomics UK (COG-UK) Consortium,Ana da Silva Filipe et al
EPI_ISL_461597,"West of Scotland Specialist Virology Centre, NHSGGC / MRC-University of Glasgow Centre for Virus Research",COVID-19 Genomics UK (COG-UK) Consortium,Ana da Silva Filipe et al
EPI_ISL_461598,"West of Scotland Specialist Virology Centre, NHSGGC / MRC-University of Glasgow Centre for Virus Research",COVID-19 Genomics UK (COG-UK) Consortium,Ana da Silva Filipe et al
EPI_ISL_448208,"West of Scotland Specialist Virology Centre, NHSGGC / MRC-University of Glasgow Centre for Virus Research",COVID-19 Genomics UK (COG-UK) Consortium,Ana da Silva Filipe et al
EPI_ISL_438999,"West of Scotland Specialist Virology Centre, NHSGGC / MRC-University of Glasgow Centre for Virus Research",COVID-19 Genomics UK (COG-UK) Consortium,Ana da Silva Filipe et al
EPI_ISL_461599,"West of Scotland Specialist Virology Centre, NHSGGC / MRC-University of Glasgow Centre for Virus Research",COVID-19 Genomics UK (COG-UK) Consortium,Ana da Silva Filipe et al
EPI_ISL_439000,"West of Scotland Specialist Virology Centre, NHSGGC / MRC-University of Glasgow Centre for Virus Research",COVID-19 Genomics UK (COG-UK) Consortium,Ana da Silva Filipe et al
EPI_ISL_461600,"West of Scotland Specialist Virology Centre, NHSGGC / MRC-University of Glasgow Centre for Virus Research",COVID-19 Genomics UK (COG-UK) Consortium,Ana da Silva Filipe et al
EPI_ISL_461601,"West of Scotland Specialist Virology Centre, NHSGGC / MRC-University of Glasgow Centre for Virus Research",COVID-19 Genomics UK (COG-UK) Consortium,Ana da Silva Filipe et al
EPI_ISL_478046,"West of Scotland Specialist Virology Centre, NHSGGC / MRC-University of Glasgow Centre for Virus Research",COVID-19 Genomics UK (COG-UK) Consortium,Ana da Silva Filipe et al
EPI_ISL_461602,"West of Scotland Specialist Virology Centre, NHSGGC / MRC-University of Glasgow Centre for Virus Research",COVID-19 Genomics UK (COG-UK) Consortium,Ana da Silva Filipe et al
EPI_ISL_448209,"West of Scotland Specialist Virology Centre, NHSGGC / MRC-University of Glasgow Centre for Virus Research",COVID-19 Genomics UK (COG-UK) Consortium,Ana da Silva Filipe et al
EPI_ISL_478047,"West of Scotland Specialist Virology Centre, NHSGGC / MRC-University of Glasgow Centre for Virus Research",COVID-19 Genomics UK (COG-UK) Consortium,Ana da Silva Filipe et al
EPI_ISL_461603,"West of Scotland Specialist Virology Centre, NHSGGC / MRC-University of Glasgow Centre for Virus Research",COVID-19 Genomics UK (COG-UK) Consortium,Ana da Silva Filipe et al
EPI_ISL_461604,"West of Scotland Specialist Virology Centre, NHSGGC / MRC-University of Glasgow Centre for Virus Research",COVID-19 Genomics UK (COG-UK) Consortium,Ana da Silva Filipe et al
EPI_ISL_478048,"West of Scotland Specialist Virology Centre, NHSGGC / MRC-University of Glasgow Centre for Virus Research",COVID-19 Genomics UK (COG-UK) Consortium,Ana da Silva Filipe et al
EPI_ISL_461605,"West of Scotland Specialist Virology Centre, NHSGGC / MRC-University of Glasgow Centre for Virus Research",COVID-19 Genomics UK (COG-UK) Consortium,Ana da Silva Filipe et al
EPI_ISL_461606,"West of Scotland Specialist Virology Centre, NHSGGC / MRC-University of Glasgow Centre for Virus Research",COVID-19 Genomics UK (COG-UK) Consortium,Ana da Silva Filipe et al
EPI_ISL_478049,"West of Scotland Specialist Virology Centre, NHSGGC / MRC-University of Glasgow Centre for Virus Research",COVID-19 Genomics UK (COG-UK) Consortium,Ana da Silva Filipe et al
EPI_ISL_461607,"West of Scotland Specialist Virology Centre, NHSGGC / MRC-University of Glasgow Centre for Virus Research",COVID-19 Genomics UK (COG-UK) Consortium,Ana da Silva Filipe et al
EPI_ISL_461608,"West of Scotland Specialist Virology Centre, NHSGGC / MRC-University of Glasgow Centre for Virus Research",COVID-19 Genomics UK (COG-UK) Consortium,Ana da Silva Filipe et al
EPI_ISL_478050,"West of Scotland Specialist Virology Centre, NHSGGC / MRC-University of Glasgow Centre for Virus Research",COVID-19 Genomics UK (COG-UK) Consortium,Ana da Silva Filipe et al
EPI_ISL_461609,"West of Scotland Specialist Virology Centre, NHSGGC / MRC-University of Glasgow Centre for Virus Research",COVID-19 Genomics UK (COG-UK) Consortium,Ana da Silva Filipe et al
EPI_ISL_461610,"West of Scotland Specialist Virology Centre, NHSGGC / MRC-University of Glasgow Centre for Virus Research",COVID-19 Genomics UK (COG-UK) Consortium,Ana da Silva Filipe et al
EPI_ISL_473632,"West of Scotland Specialist Virology Centre, NHSGGC / MRC-University of Glasgow Centre for Virus Research",COVID-19 Genomics UK (COG-UK) Consortium,Ana da Silva Filipe et al
EPI_ISL_473633,"West of Scotland Specialist Virology Centre, NHSGGC / MRC-University of Glasgow Centre for Virus Research",COVID-19 Genomics UK (COG-UK) Consortium,Ana da Silva Filipe et al
EPI_ISL_473634,"West of Scotland Specialist Virology Centre, NHSGGC / MRC-University of Glasgow Centre for Virus Research",COVID-19 Genomics UK (COG-UK) Consortium,Ana da Silva Filipe et al
EPI_ISL_473635,"West of Scotland Specialist Virology Centre, NHSGGC / MRC-University of Glasgow Centre for Virus Research",COVID-19 Genomics UK (COG-UK) Consortium,Ana da Silva Filipe et al
EPI_ISL_473636,"West of Scotland Specialist Virology Centre, NHSGGC / MRC-University of Glasgow Centre for Virus Research",COVID-19 Genomics UK (COG-UK) Consortium,Ana da Silva Filipe et al
EPI_ISL_439001,"West of Scotland Specialist Virology Centre, NHSGGC / MRC-University of Glasgow Centre for Virus Research",COVID-19 Genomics UK (COG-UK) Consortium,Ana da Silva Filipe et al
EPI_ISL_478051,"West of Scotland Specialist Virology Centre, NHSGGC / MRC-University of Glasgow Centre for Virus Research",COVID-19 Genomics UK (COG-UK) Consortium,Ana da Silva Filipe et al
EPI_ISL_473637,"West of Scotland Specialist Virology Centre, NHSGGC / MRC-University of Glasgow Centre for Virus Research",COVID-19 Genomics UK (COG-UK) Consortium,Ana da Silva Filipe et al
EPI_ISL_461611,"West of Scotland Specialist Virology Centre, NHSGGC / MRC-University of Glasgow Centre for Virus Research",COVID-19 Genomics UK (COG-UK) Consortium,Ana da Silva Filipe et al
EPI_ISL_453086,"West of Scotland Specialist Virology Centre, NHSGGC / MRC-University of Glasgow Centre for Virus Research",COVID-19 Genomics UK (COG-UK) Consortium,Ana da Silva Filipe et al
EPI_ISL_453087,"West of Scotland Specialist Virology Centre, NHSGGC / MRC-University of Glasgow Centre for Virus Research",COVID-19 Genomics UK (COG-UK) Consortium,Ana da Silva Filipe et al
EPI_ISL_453088,"West of Scotland Specialist Virology Centre, NHSGGC / MRC-University of Glasgow Centre for Virus Research",COVID-19 Genomics UK (COG-UK) Consortium,Ana da Silva Filipe et al
EPI_ISL_448210,"West of Scotland Specialist Virology Centre, NHSGGC / MRC-University of Glasgow Centre for Virus Research",COVID-19 Genomics UK (COG-UK) Consortium,Ana da Silva Filipe et al
EPI_ISL_448211,"West of Scotland Specialist Virology Centre, NHSGGC / MRC-University of Glasgow Centre for Virus Research",COVID-19 Genomics UK (COG-UK) Consortium,Ana da Silva Filipe et al
EPI_ISL_448212,"West of Scotland Specialist Virology Centre, NHSGGC / MRC-University of Glasgow Centre for Virus Research",COVID-19 Genomics UK (COG-UK) Consortium,Ana da Silva Filipe et al
EPI_ISL_448213,"West of Scotland Specialist Virology Centre, NHSGGC / MRC-University of Glasgow Centre for Virus Research",COVID-19 Genomics UK (COG-UK) Consortium,Ana da Silva Filipe et al
EPI_ISL_448214,"West of Scotland Specialist Virology Centre, NHSGGC / MRC-University of Glasgow Centre for Virus Research",COVID-19 Genomics UK (COG-UK) Consortium,Ana da Silva Filipe et al
EPI_ISL_448215,"West of Scotland Specialist Virology Centre, NHSGGC / MRC-University of Glasgow Centre for Virus Research",COVID-19 Genomics UK (COG-UK) Consortium,Ana da Silva Filipe et al
EPI_ISL_448216,"West of Scotland Specialist Virology Centre, NHSGGC / MRC-University of Glasgow Centre for Virus Research",COVID-19 Genomics UK (COG-UK) Consortium,Ana da Silva Filipe et al
EPI_ISL_448217,"West of Scotland Specialist Virology Centre, NHSGGC / MRC-University of Glasgow Centre for Virus Research",COVID-19 Genomics UK (COG-UK) Consortium,Ana da Silva Filipe et al
EPI_ISL_448218,"West of Scotland Specialist Virology Centre, NHSGGC / MRC-University of Glasgow Centre for Virus Research",COVID-19 Genomics UK (COG-UK) Consortium,Ana da Silva Filipe et al
EPI_ISL_448219,"West of Scotland Specialist Virology Centre, NHSGGC / MRC-University of Glasgow Centre for Virus Research",COVID-19 Genomics UK (COG-UK) Consortium,Ana da Silva Filipe et al
EPI_ISL_448220,"West of Scotland Specialist Virology Centre, NHSGGC / MRC-University of Glasgow Centre for Virus Research",COVID-19 Genomics UK (COG-UK) Consortium,Ana da Silva Filipe et al
EPI_ISL_448221,"West of Scotland Specialist Virology Centre, NHSGGC / MRC-University of Glasgow Centre for Virus Research",COVID-19 Genomics UK (COG-UK) Consortium,Ana da Silva Filipe et al
EPI_ISL_439002,"West of Scotland Specialist Virology Centre, NHSGGC / MRC-University of Glasgow Centre for Virus Research",COVID-19 Genomics UK (COG-UK) Consortium,Ana da Silva Filipe et al
EPI_ISL_449176,"West of Scotland Specialist Virology Centre, NHSGGC / MRC-University of Glasgow Centre for Virus Research",COVID-19 Genomics UK (COG-UK) Consortium,Ana da Silva Filipe et al
EPI_ISL_449177,"West of Scotland Specialist Virology Centre, NHSGGC / MRC-University of Glasgow Centre for Virus Research",COVID-19 Genomics UK (COG-UK) Consortium,Ana da Silva Filipe et al
EPI_ISL_449178,"West of Scotland Specialist Virology Centre, NHSGGC / MRC-University of Glasgow Centre for Virus Research",COVID-19 Genomics UK (COG-UK) Consortium,Ana da Silva Filipe et al
EPI_ISL_449179,"West of Scotland Specialist Virology Centre, NHSGGC / MRC-University of Glasgow Centre for Virus Research",COVID-19 Genomics UK (COG-UK) Consortium,Ana da Silva Filipe et al
EPI_ISL_439003,"West of Scotland Specialist Virology Centre, NHSGGC / MRC-University of Glasgow Centre for Virus Research",COVID-19 Genomics UK (COG-UK) Consortium,Ana da Silva Filipe et al
EPI_ISL_439004,"West of Scotland Specialist Virology Centre, NHSGGC / MRC-University of Glasgow Centre for Virus Research",COVID-19 Genomics UK (COG-UK) Consortium,Ana da Silva Filipe et al
EPI_ISL_439005,"West of Scotland Specialist Virology Centre, NHSGGC / MRC-University of Glasgow Centre for Virus Research",COVID-19 Genomics UK (COG-UK) Consortium,Ana da Silva Filipe et al
EPI_ISL_439006,"West of Scotland Specialist Virology Centre, NHSGGC / MRC-University of Glasgow Centre for Virus Research",COVID-19 Genomics UK (COG-UK) Consortium,Ana da Silva Filipe et al
EPI_ISL_461612,"West of Scotland Specialist Virology Centre, NHSGGC / MRC-University of Glasgow Centre for Virus Research",COVID-19 Genomics UK (COG-UK) Consortium,Ana da Silva Filipe et al
EPI_ISL_473638,"West of Scotland Specialist Virology Centre, NHSGGC / MRC-University of Glasgow Centre for Virus Research",COVID-19 Genomics UK (COG-UK) Consortium,Ana da Silva Filipe et al
EPI_ISL_473639,"West of Scotland Specialist Virology Centre, NHSGGC / MRC-University of Glasgow Centre for Virus Research",COVID-19 Genomics UK (COG-UK) Consortium,Ana da Silva Filipe et al
EPI_ISL_473640,"West of Scotland Specialist Virology Centre, NHSGGC / MRC-University of Glasgow Centre for Virus Research",COVID-19 Genomics UK (COG-UK) Consortium,Ana da Silva Filipe et al
EPI_ISL_473641,"West of Scotland Specialist Virology Centre, NHSGGC / MRC-University of Glasgow Centre for Virus Research",COVID-19 Genomics UK (COG-UK) Consortium,Ana da Silva Filipe et al
EPI_ISL_461613,"West of Scotland Specialist Virology Centre, NHSGGC / MRC-University of Glasgow Centre for Virus Research",COVID-19 Genomics UK (COG-UK) Consortium,Ana da Silva Filipe et al
EPI_ISL_461614,"West of Scotland Specialist Virology Centre, NHSGGC / MRC-University of Glasgow Centre for Virus Research",COVID-19 Genomics UK (COG-UK) Consortium,Ana da Silva Filipe et al
EPI_ISL_473642,"West of Scotland Specialist Virology Centre, NHSGGC / MRC-University of Glasgow Centre for Virus Research",COVID-19 Genomics UK (COG-UK) Consortium,Ana da Silva Filipe et al
EPI_ISL_461615,"West of Scotland Specialist Virology Centre, NHSGGC / MRC-University of Glasgow Centre for Virus Research",COVID-19 Genomics UK (COG-UK) Consortium,Ana da Silva Filipe et al
EPI_ISL_425759,"West of Scotland Specialist Virology Centre, NHSGGC / MRC-University of Glasgow Centre for Virus Research",COVID-19 Genomics UK (COG-UK) Consortium,Ana da Silva Filipe et al
EPI_ISL_473643,"West of Scotland Specialist Virology Centre, NHSGGC / MRC-University of Glasgow Centre for Virus Research",COVID-19 Genomics UK (COG-UK) Consortium,Ana da Silva Filipe et al
EPI_ISL_461616,"West of Scotland Specialist Virology Centre, NHSGGC / MRC-University of Glasgow Centre for Virus Research",COVID-19 Genomics UK (COG-UK) Consortium,Ana da Silva Filipe et al
EPI_ISL_453090,"West of Scotland Specialist Virology Centre, NHSGGC / MRC-University of Glasgow Centre for Virus Research",COVID-19 Genomics UK (COG-UK) Consortium,Ana da Silva Filipe et al
EPI_ISL_461617,"West of Scotland Specialist Virology Centre, NHSGGC / MRC-University of Glasgow Centre for Virus Research",COVID-19 Genomics UK (COG-UK) Consortium,Ana da Silva Filipe et al
EPI_ISL_461618,"West of Scotland Specialist Virology Centre, NHSGGC / MRC-University of Glasgow Centre for Virus Research",COVID-19 Genomics UK (COG-UK) Consortium,Ana da Silva Filipe et al
EPI_ISL_461619,"West of Scotland Specialist Virology Centre, NHSGGC / MRC-University of Glasgow Centre for Virus Research",COVID-19 Genomics UK (COG-UK) Consortium,Ana da Silva Filipe et al
EPI_ISL_461620,"West of Scotland Specialist Virology Centre, NHSGGC / MRC-University of Glasgow Centre for Virus Research",COVID-19 Genomics UK (COG-UK) Consortium,Ana da Silva Filipe et al
EPI_ISL_461621,"West of Scotland Specialist Virology Centre, NHSGGC / MRC-University of Glasgow Centre for Virus Research",COVID-19 Genomics UK (COG-UK) Consortium,Ana da Silva Filipe et al
EPI_ISL_461622,"West of Scotland Specialist Virology Centre, NHSGGC / MRC-University of Glasgow Centre for Virus Research",COVID-19 Genomics UK (COG-UK) Consortium,Ana da Silva Filipe et al
EPI_ISL_439007,"West of Scotland Specialist Virology Centre, NHSGGC / MRC-University of Glasgow Centre for Virus Research",COVID-19 Genomics UK (COG-UK) Consortium,Ana da Silva Filipe et al
EPI_ISL_461623,"West of Scotland Specialist Virology Centre, NHSGGC / MRC-University of Glasgow Centre for Virus Research",COVID-19 Genomics UK (COG-UK) Consortium,Ana da Silva Filipe et al
EPI_ISL_461624,"West of Scotland Specialist Virology Centre, NHSGGC / MRC-University of Glasgow Centre for Virus Research",COVID-19 Genomics UK (COG-UK) Consortium,Ana da Silva Filipe et al
EPI_ISL_439008,"West of Scotland Specialist Virology Centre, NHSGGC / MRC-University of Glasgow Centre for Virus Research",COVID-19 Genomics UK (COG-UK) Consortium,Ana da Silva Filipe et al
EPI_ISL_439009,"West of Scotland Specialist Virology Centre, NHSGGC / MRC-University of Glasgow Centre for Virus Research",COVID-19 Genomics UK (COG-UK) Consortium,Ana da Silva Filipe et al
EPI_ISL_439010,"West of Scotland Specialist Virology Centre, NHSGGC / MRC-University of Glasgow Centre for Virus Research",COVID-19 Genomics UK (COG-UK) Consortium,Ana da Silva Filipe et al
EPI_ISL_439011,"West of Scotland Specialist Virology Centre, NHSGGC / MRC-University of Glasgow Centre for Virus Research",COVID-19 Genomics UK (COG-UK) Consortium,Ana da Silva Filipe et al
EPI_ISL_439012,"West of Scotland Specialist Virology Centre, NHSGGC / MRC-University of Glasgow Centre for Virus Research",COVID-19 Genomics UK (COG-UK) Consortium,Ana da Silva Filipe et al
EPI_ISL_439013,"West of Scotland Specialist Virology Centre, NHSGGC / MRC-University of Glasgow Centre for Virus Research",COVID-19 Genomics UK (COG-UK) Consortium,Ana da Silva Filipe et al
EPI_ISL_439014,"West of Scotland Specialist Virology Centre, NHSGGC / MRC-University of Glasgow Centre for Virus Research",COVID-19 Genomics UK (COG-UK) Consortium,Ana da Silva Filipe et al
EPI_ISL_439015,"West of Scotland Specialist Virology Centre, NHSGGC / MRC-University of Glasgow Centre for Virus Research",COVID-19 Genomics UK (COG-UK) Consortium,Ana da Silva Filipe et al
EPI_ISL_439016,"West of Scotland Specialist Virology Centre, NHSGGC / MRC-University of Glasgow Centre for Virus Research",COVID-19 Genomics UK (COG-UK) Consortium,Ana da Silva Filipe et al
EPI_ISL_439017,"West of Scotland Specialist Virology Centre, NHSGGC / MRC-University of Glasgow Centre for Virus Research",COVID-19 Genomics UK (COG-UK) Consortium,Ana da Silva Filipe et al
EPI_ISL_439018,"West of Scotland Specialist Virology Centre, NHSGGC / MRC-University of Glasgow Centre for Virus Research",COVID-19 Genomics UK (COG-UK) Consortium,Ana da Silva Filipe et al
EPI_ISL_439019,"West of Scotland Specialist Virology Centre, NHSGGC / MRC-University of Glasgow Centre for Virus Research",COVID-19 Genomics UK (COG-UK) Consortium,Ana da Silva Filipe et al
EPI_ISL_439020,"West of Scotland Specialist Virology Centre, NHSGGC / MRC-University of Glasgow Centre for Virus Research",COVID-19 Genomics UK (COG-UK) Consortium,Ana da Silva Filipe et al
EPI_ISL_439021,"West of Scotland Specialist Virology Centre, NHSGGC / MRC-University of Glasgow Centre for Virus Research",COVID-19 Genomics UK (COG-UK) Consortium,Ana da Silva Filipe et al
EPI_ISL_461625,"West of Scotland Specialist Virology Centre, NHSGGC / MRC-University of Glasgow Centre for Virus Research",COVID-19 Genomics UK (COG-UK) Consortium,Ana da Silva Filipe et al
EPI_ISL_461626,"West of Scotland Specialist Virology Centre, NHSGGC / MRC-University of Glasgow Centre for Virus Research",COVID-19 Genomics UK (COG-UK) Consortium,Ana da Silva Filipe et al
EPI_ISL_461627,"West of Scotland Specialist Virology Centre, NHSGGC / MRC-University of Glasgow Centre for Virus Research",COVID-19 Genomics UK (COG-UK) Consortium,Ana da Silva Filipe et al
EPI_ISL_439022,"West of Scotland Specialist Virology Centre, NHSGGC / MRC-University of Glasgow Centre for Virus Research",COVID-19 Genomics UK (COG-UK) Consortium,Ana da Silva Filipe et al
EPI_ISL_461628,"West of Scotland Specialist Virology Centre, NHSGGC / MRC-University of Glasgow Centre for Virus Research",COVID-19 Genomics UK (COG-UK) Consortium,Ana da Silva Filipe et al
EPI_ISL_449180,"West of Scotland Specialist Virology Centre, NHSGGC / MRC-University of Glasgow Centre for Virus Research",COVID-19 Genomics UK (COG-UK) Consortium,Ana da Silva Filipe et al
EPI_ISL_449182,"West of Scotland Specialist Virology Centre, NHSGGC / MRC-University of Glasgow Centre for Virus Research",COVID-19 Genomics UK (COG-UK) Consortium,Ana da Silva Filipe et al
EPI_ISL_433282,"West of Scotland Specialist Virology Centre, NHSGGC / MRC-University of Glasgow Centre for Virus Research",COVID-19 Genomics UK (COG-UK) Consortium,Ana da Silva Filipe et al
EPI_ISL_449183,"West of Scotland Specialist Virology Centre, NHSGGC / MRC-University of Glasgow Centre for Virus Research",COVID-19 Genomics UK (COG-UK) Consortium,Ana da Silva Filipe et al
EPI_ISL_461629,"West of Scotland Specialist Virology Centre, NHSGGC / MRC-University of Glasgow Centre for Virus Research",COVID-19 Genomics UK (COG-UK) Consortium,Ana da Silva Filipe et al
EPI_ISL_461630,"West of Scotland Specialist Virology Centre, NHSGGC / MRC-University of Glasgow Centre for Virus Research",COVID-19 Genomics UK (COG-UK) Consortium,Ana da Silva Filipe et al
EPI_ISL_461631,"West of Scotland Specialist Virology Centre, NHSGGC / MRC-University of Glasgow Centre for Virus Research",COVID-19 Genomics UK (COG-UK) Consortium,Ana da Silva Filipe et al
EPI_ISL_461632,"West of Scotland Specialist Virology Centre, NHSGGC / MRC-University of Glasgow Centre for Virus Research",COVID-19 Genomics UK (COG-UK) Consortium,Ana da Silva Filipe et al
EPI_ISL_461633,"West of Scotland Specialist Virology Centre, NHSGGC / MRC-University of Glasgow Centre for Virus Research",COVID-19 Genomics UK (COG-UK) Consortium,Ana da Silva Filipe et al
EPI_ISL_461634,"West of Scotland Specialist Virology Centre, NHSGGC / MRC-University of Glasgow Centre for Virus Research",COVID-19 Genomics UK (COG-UK) Consortium,Ana da Silva Filipe et al
EPI_ISL_461635,"West of Scotland Specialist Virology Centre, NHSGGC / MRC-University of Glasgow Centre for Virus Research",COVID-19 Genomics UK (COG-UK) Consortium,Ana da Silva Filipe et al
EPI_ISL_461636,"West of Scotland Specialist Virology Centre, NHSGGC / MRC-University of Glasgow Centre for Virus Research",COVID-19 Genomics UK (COG-UK) Consortium,Ana da Silva Filipe et al
EPI_ISL_461637,"West of Scotland Specialist Virology Centre, NHSGGC / MRC-University of Glasgow Centre for Virus Research",COVID-19 Genomics UK (COG-UK) Consortium,Ana da Silva Filipe et al
EPI_ISL_439023,"West of Scotland Specialist Virology Centre, NHSGGC / MRC-University of Glasgow Centre for Virus Research",COVID-19 Genomics UK (COG-UK) Consortium,Ana da Silva Filipe et al
EPI_ISL_461638,"West of Scotland Specialist Virology Centre, NHSGGC / MRC-University of Glasgow Centre for Virus Research",COVID-19 Genomics UK (COG-UK) Consortium,Ana da Silva Filipe et al
EPI_ISL_461639,"West of Scotland Specialist Virology Centre, NHSGGC / MRC-University of Glasgow Centre for Virus Research",COVID-19 Genomics UK (COG-UK) Consortium,Ana da Silva Filipe et al
EPI_ISL_461640,"West of Scotland Specialist Virology Centre, NHSGGC / MRC-University of Glasgow Centre for Virus Research",COVID-19 Genomics UK (COG-UK) Consortium,Ana da Silva Filipe et al
EPI_ISL_461641,"West of Scotland Specialist Virology Centre, NHSGGC / MRC-University of Glasgow Centre for Virus Research",COVID-19 Genomics UK (COG-UK) Consortium,Ana da Silva Filipe et al
EPI_ISL_473644,"West of Scotland Specialist Virology Centre, NHSGGC / MRC-University of Glasgow Centre for Virus Research",COVID-19 Genomics UK (COG-UK) Consortium,Ana da Silva Filipe et al
EPI_ISL_461642,"West of Scotland Specialist Virology Centre, NHSGGC / MRC-University of Glasgow Centre for Virus Research",COVID-19 Genomics UK (COG-UK) Consortium,Ana da Silva Filipe et al
EPI_ISL_461643,"West of Scotland Specialist Virology Centre, NHSGGC / MRC-University of Glasgow Centre for Virus Research",COVID-19 Genomics UK (COG-UK) Consortium,Ana da Silva Filipe et al
EPI_ISL_461644,"West of Scotland Specialist Virology Centre, NHSGGC / MRC-University of Glasgow Centre for Virus Research",COVID-19 Genomics UK (COG-UK) Consortium,Ana da Silva Filipe et al
EPI_ISL_439024,"West of Scotland Specialist Virology Centre, NHSGGC / MRC-University of Glasgow Centre for Virus Research",COVID-19 Genomics UK (COG-UK) Consortium,Ana da Silva Filipe et al
EPI_ISL_461645,"West of Scotland Specialist Virology Centre, NHSGGC / MRC-University of Glasgow Centre for Virus Research",COVID-19 Genomics UK (COG-UK) Consortium,Ana da Silva Filipe et al
EPI_ISL_461646,"West of Scotland Specialist Virology Centre, NHSGGC / MRC-University of Glasgow Centre for Virus Research",COVID-19 Genomics UK (COG-UK) Consortium,Ana da Silva Filipe et al
EPI_ISL_461647,"West of Scotland Specialist Virology Centre, NHSGGC / MRC-University of Glasgow Centre for Virus Research",COVID-19 Genomics UK (COG-UK) Consortium,Ana da Silva Filipe et al
EPI_ISL_461648,"West of Scotland Specialist Virology Centre, NHSGGC / MRC-University of Glasgow Centre for Virus Research",COVID-19 Genomics UK (COG-UK) Consortium,Ana da Silva Filipe et al
EPI_ISL_461649,"West of Scotland Specialist Virology Centre, NHSGGC / MRC-University of Glasgow Centre for Virus Research",COVID-19 Genomics UK (COG-UK) Consortium,Ana da Silva Filipe et al
EPI_ISL_461650,"West of Scotland Specialist Virology Centre, NHSGGC / MRC-University of Glasgow Centre for Virus Research",COVID-19 Genomics UK (COG-UK) Consortium,Ana da Silva Filipe et al
EPI_ISL_461651,"West of Scotland Specialist Virology Centre, NHSGGC / MRC-University of Glasgow Centre for Virus Research",COVID-19 Genomics UK (COG-UK) Consortium,Ana da Silva Filipe et al
EPI_ISL_461652,"West of Scotland Specialist Virology Centre, NHSGGC / MRC-University of Glasgow Centre for Virus Research",COVID-19 Genomics UK (COG-UK) Consortium,Ana da Silva Filipe et al
EPI_ISL_461653,"West of Scotland Specialist Virology Centre, NHSGGC / MRC-University of Glasgow Centre for Virus Research",COVID-19 Genomics UK (COG-UK) Consortium,Ana da Silva Filipe et al
EPI_ISL_439025,"West of Scotland Specialist Virology Centre, NHSGGC / MRC-University of Glasgow Centre for Virus Research",COVID-19 Genomics UK (COG-UK) Consortium,Ana da Silva Filipe et al
EPI_ISL_461654,"West of Scotland Specialist Virology Centre, NHSGGC / MRC-University of Glasgow Centre for Virus Research",COVID-19 Genomics UK (COG-UK) Consortium,Ana da Silva Filipe et al
EPI_ISL_461655,"West of Scotland Specialist Virology Centre, NHSGGC / MRC-University of Glasgow Centre for Virus Research",COVID-19 Genomics UK (COG-UK) Consortium,Ana da Silva Filipe et al
EPI_ISL_461656,"West of Scotland Specialist Virology Centre, NHSGGC / MRC-University of Glasgow Centre for Virus Research",COVID-19 Genomics UK (COG-UK) Consortium,Ana da Silva Filipe et al
EPI_ISL_461657,"West of Scotland Specialist Virology Centre, NHSGGC / MRC-University of Glasgow Centre for Virus Research",COVID-19 Genomics UK (COG-UK) Consortium,Ana da Silva Filipe et al
EPI_ISL_461658,"West of Scotland Specialist Virology Centre, NHSGGC / MRC-University of Glasgow Centre for Virus Research",COVID-19 Genomics UK (COG-UK) Consortium,Ana da Silva Filipe et al
EPI_ISL_461659,"West of Scotland Specialist Virology Centre, NHSGGC / MRC-University of Glasgow Centre for Virus Research",COVID-19 Genomics UK (COG-UK) Consortium,Ana da Silva Filipe et al
EPI_ISL_461660,"West of Scotland Specialist Virology Centre, NHSGGC / MRC-University of Glasgow Centre for Virus Research",COVID-19 Genomics UK (COG-UK) Consortium,Ana da Silva Filipe et al
EPI_ISL_461661,"West of Scotland Specialist Virology Centre, NHSGGC / MRC-University of Glasgow Centre for Virus Research",COVID-19 Genomics UK (COG-UK) Consortium,Ana da Silva Filipe et al
EPI_ISL_461662,"West of Scotland Specialist Virology Centre, NHSGGC / MRC-University of Glasgow Centre for Virus Research",COVID-19 Genomics UK (COG-UK) Consortium,Ana da Silva Filipe et al
EPI_ISL_461663,"West of Scotland Specialist Virology Centre, NHSGGC / MRC-University of Glasgow Centre for Virus Research",COVID-19 Genomics UK (COG-UK) Consortium,Ana da Silva Filipe et al
EPI_ISL_461664,"West of Scotland Specialist Virology Centre, NHSGGC / MRC-University of Glasgow Centre for Virus Research",COVID-19 Genomics UK (COG-UK) Consortium,Ana da Silva Filipe et al
EPI_ISL_461665,"West of Scotland Specialist Virology Centre, NHSGGC / MRC-University of Glasgow Centre for Virus Research",COVID-19 Genomics UK (COG-UK) Consortium,Ana da Silva Filipe et al
EPI_ISL_449184,"West of Scotland Specialist Virology Centre, NHSGGC / MRC-University of Glasgow Centre for Virus Research",COVID-19 Genomics UK (COG-UK) Consortium,Ana da Silva Filipe et al
EPI_ISL_461666,"West of Scotland Specialist Virology Centre, NHSGGC / MRC-University of Glasgow Centre for Virus Research",COVID-19 Genomics UK (COG-UK) Consortium,Ana da Silva Filipe et al
EPI_ISL_461667,"West of Scotland Specialist Virology Centre, NHSGGC / MRC-University of Glasgow Centre for Virus Research",COVID-19 Genomics UK (COG-UK) Consortium,Ana da Silva Filipe et al
EPI_ISL_439026,"West of Scotland Specialist Virology Centre, NHSGGC / MRC-University of Glasgow Centre for Virus Research",COVID-19 Genomics UK (COG-UK) Consortium,Ana da Silva Filipe et al
EPI_ISL_439027,"West of Scotland Specialist Virology Centre, NHSGGC / MRC-University of Glasgow Centre for Virus Research",COVID-19 Genomics UK (COG-UK) Consortium,Ana da Silva Filipe et al
EPI_ISL_439028,"West of Scotland Specialist Virology Centre, NHSGGC / MRC-University of Glasgow Centre for Virus Research",COVID-19 Genomics UK (COG-UK) Consortium,Ana da Silva Filipe et al
EPI_ISL_439029,"West of Scotland Specialist Virology Centre, NHSGGC / MRC-University of Glasgow Centre for Virus Research",COVID-19 Genomics UK (COG-UK) Consortium,Ana da Silva Filipe et al
EPI_ISL_439030,"West of Scotland Specialist Virology Centre, NHSGGC / MRC-University of Glasgow Centre for Virus Research",COVID-19 Genomics UK (COG-UK) Consortium,Ana da Silva Filipe et al
EPI_ISL_433283,"West of Scotland Specialist Virology Centre, NHSGGC / MRC-University of Glasgow Centre for Virus Research",COVID-19 Genomics UK (COG-UK) Consortium,Ana da Silva Filipe et al
EPI_ISL_439031,"West of Scotland Specialist Virology Centre, NHSGGC / MRC-University of Glasgow Centre for Virus Research",COVID-19 Genomics UK (COG-UK) Consortium,Ana da Silva Filipe et al
EPI_ISL_439032,"West of Scotland Specialist Virology Centre, NHSGGC / MRC-University of Glasgow Centre for Virus Research",COVID-19 Genomics UK (COG-UK) Consortium,Ana da Silva Filipe et al
EPI_ISL_461668,"West of Scotland Specialist Virology Centre, NHSGGC / MRC-University of Glasgow Centre for Virus Research",COVID-19 Genomics UK (COG-UK) Consortium,Ana da Silva Filipe et al
EPI_ISL_439033,"West of Scotland Specialist Virology Centre, NHSGGC / MRC-University of Glasgow Centre for Virus Research",COVID-19 Genomics UK (COG-UK) Consortium,Ana da Silva Filipe et al
EPI_ISL_439034,"West of Scotland Specialist Virology Centre, NHSGGC / MRC-University of Glasgow Centre for Virus Research",COVID-19 Genomics UK (COG-UK) Consortium,Ana da Silva Filipe et al
EPI_ISL_449185,"West of Scotland Specialist Virology Centre, NHSGGC / MRC-University of Glasgow Centre for Virus Research",COVID-19 Genomics UK (COG-UK) Consortium,Ana da Silva Filipe et al
EPI_ISL_461669,"West of Scotland Specialist Virology Centre, NHSGGC / MRC-University of Glasgow Centre for Virus Research",COVID-19 Genomics UK (COG-UK) Consortium,Ana da Silva Filipe et al
EPI_ISL_461670,"West of Scotland Specialist Virology Centre, NHSGGC / MRC-University of Glasgow Centre for Virus Research",COVID-19 Genomics UK (COG-UK) Consortium,Ana da Silva Filipe et al
EPI_ISL_461671,"West of Scotland Specialist Virology Centre, NHSGGC / MRC-University of Glasgow Centre for Virus Research",COVID-19 Genomics UK (COG-UK) Consortium,Ana da Silva Filipe et al
EPI_ISL_461672,"West of Scotland Specialist Virology Centre, NHSGGC / MRC-University of Glasgow Centre for Virus Research",COVID-19 Genomics UK (COG-UK) Consortium,Ana da Silva Filipe et al
EPI_ISL_425760,"West of Scotland Specialist Virology Centre, NHSGGC / MRC-University of Glasgow Centre for Virus Research",COVID-19 Genomics UK (COG-UK) Consortium,Ana da Silva Filipe et al
EPI_ISL_461673,"West of Scotland Specialist Virology Centre, NHSGGC / MRC-University of Glasgow Centre for Virus Research",COVID-19 Genomics UK (COG-UK) Consortium,Ana da Silva Filipe et al
EPI_ISL_461674,"West of Scotland Specialist Virology Centre, NHSGGC / MRC-University of Glasgow Centre for Virus Research",COVID-19 Genomics UK (COG-UK) Consortium,Ana da Silva Filipe et al
EPI_ISL_461675,"West of Scotland Specialist Virology Centre, NHSGGC / MRC-University of Glasgow Centre for Virus Research",COVID-19 Genomics UK (COG-UK) Consortium,Ana da Silva Filipe et al
EPI_ISL_461676,"West of Scotland Specialist Virology Centre, NHSGGC / MRC-University of Glasgow Centre for Virus Research",COVID-19 Genomics UK (COG-UK) Consortium,Ana da Silva Filipe et al
EPI_ISL_461677,"West of Scotland Specialist Virology Centre, NHSGGC / MRC-University of Glasgow Centre for Virus Research",COVID-19 Genomics UK (COG-UK) Consortium,Ana da Silva Filipe et al
EPI_ISL_461678,"West of Scotland Specialist Virology Centre, NHSGGC / MRC-University of Glasgow Centre for Virus Research",COVID-19 Genomics UK (COG-UK) Consortium,Ana da Silva Filipe et al
EPI_ISL_461679,"West of Scotland Specialist Virology Centre, NHSGGC / MRC-University of Glasgow Centre for Virus Research",COVID-19 Genomics UK (COG-UK) Consortium,Ana da Silva Filipe et al
EPI_ISL_461680,"West of Scotland Specialist Virology Centre, NHSGGC / MRC-University of Glasgow Centre for Virus Research",COVID-19 Genomics UK (COG-UK) Consortium,Ana da Silva Filipe et al
EPI_ISL_461681,"West of Scotland Specialist Virology Centre, NHSGGC / MRC-University of Glasgow Centre for Virus Research",COVID-19 Genomics UK (COG-UK) Consortium,Ana da Silva Filipe et al
EPI_ISL_461682,"West of Scotland Specialist Virology Centre, NHSGGC / MRC-University of Glasgow Centre for Virus Research",COVID-19 Genomics UK (COG-UK) Consortium,Ana da Silva Filipe et al
EPI_ISL_478052,"West of Scotland Specialist Virology Centre, NHSGGC / MRC-University of Glasgow Centre for Virus Research",COVID-19 Genomics UK (COG-UK) Consortium,Ana da Silva Filipe et al
EPI_ISL_461683,"West of Scotland Specialist Virology Centre, NHSGGC / MRC-University of Glasgow Centre for Virus Research",COVID-19 Genomics UK (COG-UK) Consortium,Ana da Silva Filipe et al
EPI_ISL_461684,"West of Scotland Specialist Virology Centre, NHSGGC / MRC-University of Glasgow Centre for Virus Research",COVID-19 Genomics UK (COG-UK) Consortium,Ana da Silva Filipe et al
EPI_ISL_461685,"West of Scotland Specialist Virology Centre, NHSGGC / MRC-University of Glasgow Centre for Virus Research",COVID-19 Genomics UK (COG-UK) Consortium,Ana da Silva Filipe et al
EPI_ISL_461686,"West of Scotland Specialist Virology Centre, NHSGGC / MRC-University of Glasgow Centre for Virus Research",COVID-19 Genomics UK (COG-UK) Consortium,Ana da Silva Filipe et al
EPI_ISL_461687,"West of Scotland Specialist Virology Centre, NHSGGC / MRC-University of Glasgow Centre for Virus Research",COVID-19 Genomics UK (COG-UK) Consortium,Ana da Silva Filipe et al
EPI_ISL_461688,"West of Scotland Specialist Virology Centre, NHSGGC / MRC-University of Glasgow Centre for Virus Research",COVID-19 Genomics UK (COG-UK) Consortium,Ana da Silva Filipe et al
EPI_ISL_461689,"West of Scotland Specialist Virology Centre, NHSGGC / MRC-University of Glasgow Centre for Virus Research",COVID-19 Genomics UK (COG-UK) Consortium,Ana da Silva Filipe et al
EPI_ISL_461690,"West of Scotland Specialist Virology Centre, NHSGGC / MRC-University of Glasgow Centre for Virus Research",COVID-19 Genomics UK (COG-UK) Consortium,Ana da Silva Filipe et al
EPI_ISL_461691,"West of Scotland Specialist Virology Centre, NHSGGC / MRC-University of Glasgow Centre for Virus Research",COVID-19 Genomics UK (COG-UK) Consortium,Ana da Silva Filipe et al
EPI_ISL_461692,"West of Scotland Specialist Virology Centre, NHSGGC / MRC-University of Glasgow Centre for Virus Research",COVID-19 Genomics UK (COG-UK) Consortium,Ana da Silva Filipe et al
EPI_ISL_461693,"West of Scotland Specialist Virology Centre, NHSGGC / MRC-University of Glasgow Centre for Virus Research",COVID-19 Genomics UK (COG-UK) Consortium,Ana da Silva Filipe et al
EPI_ISL_461694,"West of Scotland Specialist Virology Centre, NHSGGC / MRC-University of Glasgow Centre for Virus Research",COVID-19 Genomics UK (COG-UK) Consortium,Ana da Silva Filipe et al
EPI_ISL_439035,"West of Scotland Specialist Virology Centre, NHSGGC / MRC-University of Glasgow Centre for Virus Research",COVID-19 Genomics UK (COG-UK) Consortium,Ana da Silva Filipe et al
EPI_ISL_439036,"West of Scotland Specialist Virology Centre, NHSGGC / MRC-University of Glasgow Centre for Virus Research",COVID-19 Genomics UK (COG-UK) Consortium,Ana da Silva Filipe et al
EPI_ISL_439037,"West of Scotland Specialist Virology Centre, NHSGGC / MRC-University of Glasgow Centre for Virus Research",COVID-19 Genomics UK (COG-UK) Consortium,Ana da Silva Filipe et al
EPI_ISL_439038,"West of Scotland Specialist Virology Centre, NHSGGC / MRC-University of Glasgow Centre for Virus Research",COVID-19 Genomics UK (COG-UK) Consortium,Ana da Silva Filipe et al
EPI_ISL_439039,"West of Scotland Specialist Virology Centre, NHSGGC / MRC-University of Glasgow Centre for Virus Research",COVID-19 Genomics UK (COG-UK) Consortium,Ana da Silva Filipe et al
EPI_ISL_439040,"West of Scotland Specialist Virology Centre, NHSGGC / MRC-University of Glasgow Centre for Virus Research",COVID-19 Genomics UK (COG-UK) Consortium,Ana da Silva Filipe et al
EPI_ISL_439041,"West of Scotland Specialist Virology Centre, NHSGGC / MRC-University of Glasgow Centre for Virus Research",COVID-19 Genomics UK (COG-UK) Consortium,Ana da Silva Filipe et al
EPI_ISL_439042,"West of Scotland Specialist Virology Centre, NHSGGC / MRC-University of Glasgow Centre for Virus Research",COVID-19 Genomics UK (COG-UK) Consortium,Ana da Silva Filipe et al
EPI_ISL_439043,"West of Scotland Specialist Virology Centre, NHSGGC / MRC-University of Glasgow Centre for Virus Research",COVID-19 Genomics UK (COG-UK) Consortium,Ana da Silva Filipe et al
EPI_ISL_439044,"West of Scotland Specialist Virology Centre, NHSGGC / MRC-University of Glasgow Centre for Virus Research",COVID-19 Genomics UK (COG-UK) Consortium,Ana da Silva Filipe et al
EPI_ISL_461695,"West of Scotland Specialist Virology Centre, NHSGGC / MRC-University of Glasgow Centre for Virus Research",COVID-19 Genomics UK (COG-UK) Consortium,Ana da Silva Filipe et al
EPI_ISL_461696,"West of Scotland Specialist Virology Centre, NHSGGC / MRC-University of Glasgow Centre for Virus Research",COVID-19 Genomics UK (COG-UK) Consortium,Ana da Silva Filipe et al
EPI_ISL_461697,"West of Scotland Specialist Virology Centre, NHSGGC / MRC-University of Glasgow Centre for Virus Research",COVID-19 Genomics UK (COG-UK) Consortium,Ana da Silva Filipe et al
EPI_ISL_461698,"West of Scotland Specialist Virology Centre, NHSGGC / MRC-University of Glasgow Centre for Virus Research",COVID-19 Genomics UK (COG-UK) Consortium,Ana da Silva Filipe et al
EPI_ISL_461699,"West of Scotland Specialist Virology Centre, NHSGGC / MRC-University of Glasgow Centre for Virus Research",COVID-19 Genomics UK (COG-UK) Consortium,Ana da Silva Filipe et al
EPI_ISL_461700,"West of Scotland Specialist Virology Centre, NHSGGC / MRC-University of Glasgow Centre for Virus Research",COVID-19 Genomics UK (COG-UK) Consortium,Ana da Silva Filipe et al
EPI_ISL_478053,"West of Scotland Specialist Virology Centre, NHSGGC / MRC-University of Glasgow Centre for Virus Research",COVID-19 Genomics UK (COG-UK) Consortium,Ana da Silva Filipe et al
EPI_ISL_439045,"West of Scotland Specialist Virology Centre, NHSGGC / MRC-University of Glasgow Centre for Virus Research",COVID-19 Genomics UK (COG-UK) Consortium,Ana da Silva Filipe et al
EPI_ISL_449186,"West of Scotland Specialist Virology Centre, NHSGGC / MRC-University of Glasgow Centre for Virus Research",COVID-19 Genomics UK (COG-UK) Consortium,Ana da Silva Filipe et al
EPI_ISL_449187,"West of Scotland Specialist Virology Centre, NHSGGC / MRC-University of Glasgow Centre for Virus Research",COVID-19 Genomics UK (COG-UK) Consortium,Ana da Silva Filipe et al
EPI_ISL_449188,"West of Scotland Specialist Virology Centre, NHSGGC / MRC-University of Glasgow Centre for Virus Research",COVID-19 Genomics UK (COG-UK) Consortium,Ana da Silva Filipe et al
EPI_ISL_453091,"West of Scotland Specialist Virology Centre, NHSGGC / MRC-University of Glasgow Centre for Virus Research",COVID-19 Genomics UK (COG-UK) Consortium,Ana da Silva Filipe et al
EPI_ISL_449189,"West of Scotland Specialist Virology Centre, NHSGGC / MRC-University of Glasgow Centre for Virus Research",COVID-19 Genomics UK (COG-UK) Consortium,Ana da Silva Filipe et al
EPI_ISL_456766,"West of Scotland Specialist Virology Centre, NHSGGC / MRC-University of Glasgow Centre for Virus Research",COVID-19 Genomics UK (COG-UK) Consortium,Ana da Silva Filipe et al
EPI_ISL_439046,"West of Scotland Specialist Virology Centre, NHSGGC / MRC-University of Glasgow Centre for Virus Research",COVID-19 Genomics UK (COG-UK) Consortium,Ana da Silva Filipe et al
EPI_ISL_453094,"West of Scotland Specialist Virology Centre, NHSGGC / MRC-University of Glasgow Centre for Virus Research",COVID-19 Genomics UK (COG-UK) Consortium,Ana da Silva Filipe et al
EPI_ISL_449190,"West of Scotland Specialist Virology Centre, NHSGGC / MRC-University of Glasgow Centre for Virus Research",COVID-19 Genomics UK (COG-UK) Consortium,Ana da Silva Filipe et al
EPI_ISL_449191,"West of Scotland Specialist Virology Centre, NHSGGC / MRC-University of Glasgow Centre for Virus Research",COVID-19 Genomics UK (COG-UK) Consortium,Ana da Silva Filipe et al
EPI_ISL_449192,"West of Scotland Specialist Virology Centre, NHSGGC / MRC-University of Glasgow Centre for Virus Research",COVID-19 Genomics UK (COG-UK) Consortium,Ana da Silva Filipe et al
EPI_ISL_449193,"West of Scotland Specialist Virology Centre, NHSGGC / MRC-University of Glasgow Centre for Virus Research",COVID-19 Genomics UK (COG-UK) Consortium,Ana da Silva Filipe et al
EPI_ISL_449194,"West of Scotland Specialist Virology Centre, NHSGGC / MRC-University of Glasgow Centre for Virus Research",COVID-19 Genomics UK (COG-UK) Consortium,Ana da Silva Filipe et al
EPI_ISL_453095,"West of Scotland Specialist Virology Centre, NHSGGC / MRC-University of Glasgow Centre for Virus Research",COVID-19 Genomics UK (COG-UK) Consortium,Ana da Silva Filipe et al
EPI_ISL_449195,"West of Scotland Specialist Virology Centre, NHSGGC / MRC-University of Glasgow Centre for Virus Research",COVID-19 Genomics UK (COG-UK) Consortium,Ana da Silva Filipe et al
EPI_ISL_449196,"West of Scotland Specialist Virology Centre, NHSGGC / MRC-University of Glasgow Centre for Virus Research",COVID-19 Genomics UK (COG-UK) Consortium,Ana da Silva Filipe et al
EPI_ISL_449197,"West of Scotland Specialist Virology Centre, NHSGGC / MRC-University of Glasgow Centre for Virus Research",COVID-19 Genomics UK (COG-UK) Consortium,Ana da Silva Filipe et al
EPI_ISL_453096,"West of Scotland Specialist Virology Centre, NHSGGC / MRC-University of Glasgow Centre for Virus Research",COVID-19 Genomics UK (COG-UK) Consortium,Ana da Silva Filipe et al
EPI_ISL_449198,"West of Scotland Specialist Virology Centre, NHSGGC / MRC-University of Glasgow Centre for Virus Research",COVID-19 Genomics UK (COG-UK) Consortium,Ana da Silva Filipe et al
EPI_ISL_456767,"West of Scotland Specialist Virology Centre, NHSGGC / MRC-University of Glasgow Centre for Virus Research",COVID-19 Genomics UK (COG-UK) Consortium,Ana da Silva Filipe et al
EPI_ISL_456768,"West of Scotland Specialist Virology Centre, NHSGGC / MRC-University of Glasgow Centre for Virus Research",COVID-19 Genomics UK (COG-UK) Consortium,Ana da Silva Filipe et al
EPI_ISL_449199,"West of Scotland Specialist Virology Centre, NHSGGC / MRC-University of Glasgow Centre for Virus Research",COVID-19 Genomics UK (COG-UK) Consortium,Ana da Silva Filipe et al
EPI_ISL_439047,"West of Scotland Specialist Virology Centre, NHSGGC / MRC-University of Glasgow Centre for Virus Research",COVID-19 Genomics UK (COG-UK) Consortium,Ana da Silva Filipe et al
EPI_ISL_449200,"West of Scotland Specialist Virology Centre, NHSGGC / MRC-University of Glasgow Centre for Virus Research",COVID-19 Genomics UK (COG-UK) Consortium,Ana da Silva Filipe et al
EPI_ISL_449201,"West of Scotland Specialist Virology Centre, NHSGGC / MRC-University of Glasgow Centre for Virus Research",COVID-19 Genomics UK (COG-UK) Consortium,Ana da Silva Filipe et al
EPI_ISL_478054,"West of Scotland Specialist Virology Centre, NHSGGC / MRC-University of Glasgow Centre for Virus Research",COVID-19 Genomics UK (COG-UK) Consortium,Ana da Silva Filipe et al
EPI_ISL_456769,"West of Scotland Specialist Virology Centre, NHSGGC / MRC-University of Glasgow Centre for Virus Research",COVID-19 Genomics UK (COG-UK) Consortium,Ana da Silva Filipe et al
EPI_ISL_449202,"West of Scotland Specialist Virology Centre, NHSGGC / MRC-University of Glasgow Centre for Virus Research",COVID-19 Genomics UK (COG-UK) Consortium,Ana da Silva Filipe et al
EPI_ISL_449203,"West of Scotland Specialist Virology Centre, NHSGGC / MRC-University of Glasgow Centre for Virus Research",COVID-19 Genomics UK (COG-UK) Consortium,Ana da Silva Filipe et al
EPI_ISL_449204,"West of Scotland Specialist Virology Centre, NHSGGC / MRC-University of Glasgow Centre for Virus Research",COVID-19 Genomics UK (COG-UK) Consortium,Ana da Silva Filipe et al
EPI_ISL_449205,"West of Scotland Specialist Virology Centre, NHSGGC / MRC-University of Glasgow Centre for Virus Research",COVID-19 Genomics UK (COG-UK) Consortium,Ana da Silva Filipe et al
EPI_ISL_449206,"West of Scotland Specialist Virology Centre, NHSGGC / MRC-University of Glasgow Centre for Virus Research",COVID-19 Genomics UK (COG-UK) Consortium,Ana da Silva Filipe et al
EPI_ISL_439048,"West of Scotland Specialist Virology Centre, NHSGGC / MRC-University of Glasgow Centre for Virus Research",COVID-19 Genomics UK (COG-UK) Consortium,Ana da Silva Filipe et al
EPI_ISL_449207,"West of Scotland Specialist Virology Centre, NHSGGC / MRC-University of Glasgow Centre for Virus Research",COVID-19 Genomics UK (COG-UK) Consortium,Ana da Silva Filipe et al
EPI_ISL_449208,"West of Scotland Specialist Virology Centre, NHSGGC / MRC-University of Glasgow Centre for Virus Research",COVID-19 Genomics UK (COG-UK) Consortium,Ana da Silva Filipe et al
EPI_ISL_449209,"West of Scotland Specialist Virology Centre, NHSGGC / MRC-University of Glasgow Centre for Virus Research",COVID-19 Genomics UK (COG-UK) Consortium,Ana da Silva Filipe et al
EPI_ISL_449210,"West of Scotland Specialist Virology Centre, NHSGGC / MRC-University of Glasgow Centre for Virus Research",COVID-19 Genomics UK (COG-UK) Consortium,Ana da Silva Filipe et al
EPI_ISL_453097,"West of Scotland Specialist Virology Centre, NHSGGC / MRC-University of Glasgow Centre for Virus Research",COVID-19 Genomics UK (COG-UK) Consortium,Ana da Silva Filipe et al
EPI_ISL_449211,"West of Scotland Specialist Virology Centre, NHSGGC / MRC-University of Glasgow Centre for Virus Research",COVID-19 Genomics UK (COG-UK) Consortium,Ana da Silva Filipe et al
EPI_ISL_439049,"West of Scotland Specialist Virology Centre, NHSGGC / MRC-University of Glasgow Centre for Virus Research",COVID-19 Genomics UK (COG-UK) Consortium,Ana da Silva Filipe et al
EPI_ISL_449212,"West of Scotland Specialist Virology Centre, NHSGGC / MRC-University of Glasgow Centre for Virus Research",COVID-19 Genomics UK (COG-UK) Consortium,Ana da Silva Filipe et al
EPI_ISL_449213,"West of Scotland Specialist Virology Centre, NHSGGC / MRC-University of Glasgow Centre for Virus Research",COVID-19 Genomics UK (COG-UK) Consortium,Ana da Silva Filipe et al
EPI_ISL_449214,"West of Scotland Specialist Virology Centre, NHSGGC / MRC-University of Glasgow Centre for Virus Research",COVID-19 Genomics UK (COG-UK) Consortium,Ana da Silva Filipe et al
EPI_ISL_449215,"West of Scotland Specialist Virology Centre, NHSGGC / MRC-University of Glasgow Centre for Virus Research",COVID-19 Genomics UK (COG-UK) Consortium,Ana da Silva Filipe et al
EPI_ISL_449216,"West of Scotland Specialist Virology Centre, NHSGGC / MRC-University of Glasgow Centre for Virus Research",COVID-19 Genomics UK (COG-UK) Consortium,Ana da Silva Filipe et al
EPI_ISL_449217,"West of Scotland Specialist Virology Centre, NHSGGC / MRC-University of Glasgow Centre for Virus Research",COVID-19 Genomics UK (COG-UK) Consortium,Ana da Silva Filipe et al
EPI_ISL_449218,"West of Scotland Specialist Virology Centre, NHSGGC / MRC-University of Glasgow Centre for Virus Research",COVID-19 Genomics UK (COG-UK) Consortium,Ana da Silva Filipe et al
EPI_ISL_449219,"West of Scotland Specialist Virology Centre, NHSGGC / MRC-University of Glasgow Centre for Virus Research",COVID-19 Genomics UK (COG-UK) Consortium,Ana da Silva Filipe et al
EPI_ISL_425761,"West of Scotland Specialist Virology Centre, NHSGGC / MRC-University of Glasgow Centre for Virus Research",COVID-19 Genomics UK (COG-UK) Consortium,Ana da Silva Filipe et al
EPI_ISL_449220,"West of Scotland Specialist Virology Centre, NHSGGC / MRC-University of Glasgow Centre for Virus Research",COVID-19 Genomics UK (COG-UK) Consortium,Ana da Silva Filipe et al
EPI_ISL_449221,"West of Scotland Specialist Virology Centre, NHSGGC / MRC-University of Glasgow Centre for Virus Research",COVID-19 Genomics UK (COG-UK) Consortium,Ana da Silva Filipe et al
EPI_ISL_449222,"West of Scotland Specialist Virology Centre, NHSGGC / MRC-University of Glasgow Centre for Virus Research",COVID-19 Genomics UK (COG-UK) Consortium,Ana da Silva Filipe et al
EPI_ISL_449223,"West of Scotland Specialist Virology Centre, NHSGGC / MRC-University of Glasgow Centre for Virus Research",COVID-19 Genomics UK (COG-UK) Consortium,Ana da Silva Filipe et al
EPI_ISL_449224,"West of Scotland Specialist Virology Centre, NHSGGC / MRC-University of Glasgow Centre for Virus Research",COVID-19 Genomics UK (COG-UK) Consortium,Ana da Silva Filipe et al
EPI_ISL_449225,"West of Scotland Specialist Virology Centre, NHSGGC / MRC-University of Glasgow Centre for Virus Research",COVID-19 Genomics UK (COG-UK) Consortium,Ana da Silva Filipe et al
EPI_ISL_449226,"West of Scotland Specialist Virology Centre, NHSGGC / MRC-University of Glasgow Centre for Virus Research",COVID-19 Genomics UK (COG-UK) Consortium,Ana da Silva Filipe et al
EPI_ISL_449227,"West of Scotland Specialist Virology Centre, NHSGGC / MRC-University of Glasgow Centre for Virus Research",COVID-19 Genomics UK (COG-UK) Consortium,Ana da Silva Filipe et al
EPI_ISL_449228,"West of Scotland Specialist Virology Centre, NHSGGC / MRC-University of Glasgow Centre for Virus Research",COVID-19 Genomics UK (COG-UK) Consortium,Ana da Silva Filipe et al
EPI_ISL_449229,"West of Scotland Specialist Virology Centre, NHSGGC / MRC-University of Glasgow Centre for Virus Research",COVID-19 Genomics UK (COG-UK) Consortium,Ana da Silva Filipe et al
EPI_ISL_449230,"West of Scotland Specialist Virology Centre, NHSGGC / MRC-University of Glasgow Centre for Virus Research",COVID-19 Genomics UK (COG-UK) Consortium,Ana da Silva Filipe et al
EPI_ISL_449231,"West of Scotland Specialist Virology Centre, NHSGGC / MRC-University of Glasgow Centre for Virus Research",COVID-19 Genomics UK (COG-UK) Consortium,Ana da Silva Filipe et al
EPI_ISL_449232,"West of Scotland Specialist Virology Centre, NHSGGC / MRC-University of Glasgow Centre for Virus Research",COVID-19 Genomics UK (COG-UK) Consortium,Ana da Silva Filipe et al
EPI_ISL_449233,"West of Scotland Specialist Virology Centre, NHSGGC / MRC-University of Glasgow Centre for Virus Research",COVID-19 Genomics UK (COG-UK) Consortium,Ana da Silva Filipe et al
EPI_ISL_449234,"West of Scotland Specialist Virology Centre, NHSGGC / MRC-University of Glasgow Centre for Virus Research",COVID-19 Genomics UK (COG-UK) Consortium,Ana da Silva Filipe et al
EPI_ISL_439050,"West of Scotland Specialist Virology Centre, NHSGGC / MRC-University of Glasgow Centre for Virus Research",COVID-19 Genomics UK (COG-UK) Consortium,Ana da Silva Filipe et al
EPI_ISL_449235,"West of Scotland Specialist Virology Centre, NHSGGC / MRC-University of Glasgow Centre for Virus Research",COVID-19 Genomics UK (COG-UK) Consortium,Ana da Silva Filipe et al
EPI_ISL_449236,"West of Scotland Specialist Virology Centre, NHSGGC / MRC-University of Glasgow Centre for Virus Research",COVID-19 Genomics UK (COG-UK) Consortium,Ana da Silva Filipe et al
EPI_ISL_449237,"West of Scotland Specialist Virology Centre, NHSGGC / MRC-University of Glasgow Centre for Virus Research",COVID-19 Genomics UK (COG-UK) Consortium,Ana da Silva Filipe et al
EPI_ISL_449238,"West of Scotland Specialist Virology Centre, NHSGGC / MRC-University of Glasgow Centre for Virus Research",COVID-19 Genomics UK (COG-UK) Consortium,Ana da Silva Filipe et al
EPI_ISL_449239,"West of Scotland Specialist Virology Centre, NHSGGC / MRC-University of Glasgow Centre for Virus Research",COVID-19 Genomics UK (COG-UK) Consortium,Ana da Silva Filipe et al
EPI_ISL_449240,"West of Scotland Specialist Virology Centre, NHSGGC / MRC-University of Glasgow Centre for Virus Research",COVID-19 Genomics UK (COG-UK) Consortium,Ana da Silva Filipe et al
EPI_ISL_449241,"West of Scotland Specialist Virology Centre, NHSGGC / MRC-University of Glasgow Centre for Virus Research",COVID-19 Genomics UK (COG-UK) Consortium,Ana da Silva Filipe et al
EPI_ISL_449242,"West of Scotland Specialist Virology Centre, NHSGGC / MRC-University of Glasgow Centre for Virus Research",COVID-19 Genomics UK (COG-UK) Consortium,Ana da Silva Filipe et al
EPI_ISL_449243,"West of Scotland Specialist Virology Centre, NHSGGC / MRC-University of Glasgow Centre for Virus Research",COVID-19 Genomics UK (COG-UK) Consortium,Ana da Silva Filipe et al
EPI_ISL_449244,"West of Scotland Specialist Virology Centre, NHSGGC / MRC-University of Glasgow Centre for Virus Research",COVID-19 Genomics UK (COG-UK) Consortium,Ana da Silva Filipe et al
EPI_ISL_449245,"West of Scotland Specialist Virology Centre, NHSGGC / MRC-University of Glasgow Centre for Virus Research",COVID-19 Genomics UK (COG-UK) Consortium,Ana da Silva Filipe et al
EPI_ISL_449246,"West of Scotland Specialist Virology Centre, NHSGGC / MRC-University of Glasgow Centre for Virus Research",COVID-19 Genomics UK (COG-UK) Consortium,Ana da Silva Filipe et al
EPI_ISL_449247,"West of Scotland Specialist Virology Centre, NHSGGC / MRC-University of Glasgow Centre for Virus Research",COVID-19 Genomics UK (COG-UK) Consortium,Ana da Silva Filipe et al
EPI_ISL_449248,"West of Scotland Specialist Virology Centre, NHSGGC / MRC-University of Glasgow Centre for Virus Research",COVID-19 Genomics UK (COG-UK) Consortium,Ana da Silva Filipe et al
EPI_ISL_449249,"West of Scotland Specialist Virology Centre, NHSGGC / MRC-University of Glasgow Centre for Virus Research",COVID-19 Genomics UK (COG-UK) Consortium,Ana da Silva Filipe et al
EPI_ISL_449250,"West of Scotland Specialist Virology Centre, NHSGGC / MRC-University of Glasgow Centre for Virus Research",COVID-19 Genomics UK (COG-UK) Consortium,Ana da Silva Filipe et al
EPI_ISL_449251,"West of Scotland Specialist Virology Centre, NHSGGC / MRC-University of Glasgow Centre for Virus Research",COVID-19 Genomics UK (COG-UK) Consortium,Ana da Silva Filipe et al
EPI_ISL_449252,"West of Scotland Specialist Virology Centre, NHSGGC / MRC-University of Glasgow Centre for Virus Research",COVID-19 Genomics UK (COG-UK) Consortium,Ana da Silva Filipe et al
EPI_ISL_449253,"West of Scotland Specialist Virology Centre, NHSGGC / MRC-University of Glasgow Centre for Virus Research",COVID-19 Genomics UK (COG-UK) Consortium,Ana da Silva Filipe et al
EPI_ISL_449254,"West of Scotland Specialist Virology Centre, NHSGGC / MRC-University of Glasgow Centre for Virus Research",COVID-19 Genomics UK (COG-UK) Consortium,Ana da Silva Filipe et al
EPI_ISL_449255,"West of Scotland Specialist Virology Centre, NHSGGC / MRC-University of Glasgow Centre for Virus Research",COVID-19 Genomics UK (COG-UK) Consortium,Ana da Silva Filipe et al
EPI_ISL_449256,"West of Scotland Specialist Virology Centre, NHSGGC / MRC-University of Glasgow Centre for Virus Research",COVID-19 Genomics UK (COG-UK) Consortium,Ana da Silva Filipe et al
EPI_ISL_439051,"West of Scotland Specialist Virology Centre, NHSGGC / MRC-University of Glasgow Centre for Virus Research",COVID-19 Genomics UK (COG-UK) Consortium,Ana da Silva Filipe et al
EPI_ISL_449257,"West of Scotland Specialist Virology Centre, NHSGGC / MRC-University of Glasgow Centre for Virus Research",COVID-19 Genomics UK (COG-UK) Consortium,Ana da Silva Filipe et al
EPI_ISL_449258,"West of Scotland Specialist Virology Centre, NHSGGC / MRC-University of Glasgow Centre for Virus Research",COVID-19 Genomics UK (COG-UK) Consortium,Ana da Silva Filipe et al
EPI_ISL_473645,"West of Scotland Specialist Virology Centre, NHSGGC / MRC-University of Glasgow Centre for Virus Research",COVID-19 Genomics UK (COG-UK) Consortium,Ana da Silva Filipe et al
EPI_ISL_473646,"West of Scotland Specialist Virology Centre, NHSGGC / MRC-University of Glasgow Centre for Virus Research",COVID-19 Genomics UK (COG-UK) Consortium,Ana da Silva Filipe et al
EPI_ISL_439052,"West of Scotland Specialist Virology Centre, NHSGGC / MRC-University of Glasgow Centre for Virus Research",COVID-19 Genomics UK (COG-UK) Consortium,Ana da Silva Filipe et al
EPI_ISL_456771,"West of Scotland Specialist Virology Centre, NHSGGC / MRC-University of Glasgow Centre for Virus Research",COVID-19 Genomics UK (COG-UK) Consortium,Ana da Silva Filipe et al
EPI_ISL_456772,"West of Scotland Specialist Virology Centre, NHSGGC / MRC-University of Glasgow Centre for Virus Research",COVID-19 Genomics UK (COG-UK) Consortium,Ana da Silva Filipe et al
EPI_ISL_456773,"West of Scotland Specialist Virology Centre, NHSGGC / MRC-University of Glasgow Centre for Virus Research",COVID-19 Genomics UK (COG-UK) Consortium,Ana da Silva Filipe et al
EPI_ISL_456774,"West of Scotland Specialist Virology Centre, NHSGGC / MRC-University of Glasgow Centre for Virus Research",COVID-19 Genomics UK (COG-UK) Consortium,Ana da Silva Filipe et al
EPI_ISL_456775,"West of Scotland Specialist Virology Centre, NHSGGC / MRC-University of Glasgow Centre for Virus Research",COVID-19 Genomics UK (COG-UK) Consortium,Ana da Silva Filipe et al
EPI_ISL_456776,"West of Scotland Specialist Virology Centre, NHSGGC / MRC-University of Glasgow Centre for Virus Research",COVID-19 Genomics UK (COG-UK) Consortium,Ana da Silva Filipe et al
EPI_ISL_456777,"West of Scotland Specialist Virology Centre, NHSGGC / MRC-University of Glasgow Centre for Virus Research",COVID-19 Genomics UK (COG-UK) Consortium,Ana da Silva Filipe et al
EPI_ISL_456778,"West of Scotland Specialist Virology Centre, NHSGGC / MRC-University of Glasgow Centre for Virus Research",COVID-19 Genomics UK (COG-UK) Consortium,Ana da Silva Filipe et al
EPI_ISL_456779,"West of Scotland Specialist Virology Centre, NHSGGC / MRC-University of Glasgow Centre for Virus Research",COVID-19 Genomics UK (COG-UK) Consortium,Ana da Silva Filipe et al
EPI_ISL_425762,"West of Scotland Specialist Virology Centre, NHSGGC / MRC-University of Glasgow Centre for Virus Research",COVID-19 Genomics UK (COG-UK) Consortium,Ana da Silva Filipe et al
EPI_ISL_456780,"West of Scotland Specialist Virology Centre, NHSGGC / MRC-University of Glasgow Centre for Virus Research",COVID-19 Genomics UK (COG-UK) Consortium,Ana da Silva Filipe et al
EPI_ISL_456781,"West of Scotland Specialist Virology Centre, NHSGGC / MRC-University of Glasgow Centre for Virus Research",COVID-19 Genomics UK (COG-UK) Consortium,Ana da Silva Filipe et al
EPI_ISL_439053,"West of Scotland Specialist Virology Centre, NHSGGC / MRC-University of Glasgow Centre for Virus Research",COVID-19 Genomics UK (COG-UK) Consortium,Ana da Silva Filipe et al
EPI_ISL_456782,"West of Scotland Specialist Virology Centre, NHSGGC / MRC-University of Glasgow Centre for Virus Research",COVID-19 Genomics UK (COG-UK) Consortium,Ana da Silva Filipe et al
EPI_ISL_456783,"West of Scotland Specialist Virology Centre, NHSGGC / MRC-University of Glasgow Centre for Virus Research",COVID-19 Genomics UK (COG-UK) Consortium,Ana da Silva Filipe et al
EPI_ISL_439054,"West of Scotland Specialist Virology Centre, NHSGGC / MRC-University of Glasgow Centre for Virus Research",COVID-19 Genomics UK (COG-UK) Consortium,Ana da Silva Filipe et al
EPI_ISL_456784,"West of Scotland Specialist Virology Centre, NHSGGC / MRC-University of Glasgow Centre for Virus Research",COVID-19 Genomics UK (COG-UK) Consortium,Ana da Silva Filipe et al
EPI_ISL_478056,"West of Scotland Specialist Virology Centre, NHSGGC / MRC-University of Glasgow Centre for Virus Research",COVID-19 Genomics UK (COG-UK) Consortium,Ana da Silva Filipe et al
EPI_ISL_456785,"West of Scotland Specialist Virology Centre, NHSGGC / MRC-University of Glasgow Centre for Virus Research",COVID-19 Genomics UK (COG-UK) Consortium,Ana da Silva Filipe et al
EPI_ISL_456786,"West of Scotland Specialist Virology Centre, NHSGGC / MRC-University of Glasgow Centre for Virus Research",COVID-19 Genomics UK (COG-UK) Consortium,Ana da Silva Filipe et al
EPI_ISL_456787,"West of Scotland Specialist Virology Centre, NHSGGC / MRC-University of Glasgow Centre for Virus Research",COVID-19 Genomics UK (COG-UK) Consortium,Ana da Silva Filipe et al
EPI_ISL_456788,"West of Scotland Specialist Virology Centre, NHSGGC / MRC-University of Glasgow Centre for Virus Research",COVID-19 Genomics UK (COG-UK) Consortium,Ana da Silva Filipe et al
EPI_ISL_456789,"West of Scotland Specialist Virology Centre, NHSGGC / MRC-University of Glasgow Centre for Virus Research",COVID-19 Genomics UK (COG-UK) Consortium,Ana da Silva Filipe et al
EPI_ISL_439055,"West of Scotland Specialist Virology Centre, NHSGGC / MRC-University of Glasgow Centre for Virus Research",COVID-19 Genomics UK (COG-UK) Consortium,Ana da Silva Filipe et al
EPI_ISL_456790,"West of Scotland Specialist Virology Centre, NHSGGC / MRC-University of Glasgow Centre for Virus Research",COVID-19 Genomics UK (COG-UK) Consortium,Ana da Silva Filipe et al
EPI_ISL_456791,"West of Scotland Specialist Virology Centre, NHSGGC / MRC-University of Glasgow Centre for Virus Research",COVID-19 Genomics UK (COG-UK) Consortium,Ana da Silva Filipe et al
EPI_ISL_456792,"West of Scotland Specialist Virology Centre, NHSGGC / MRC-University of Glasgow Centre for Virus Research",COVID-19 Genomics UK (COG-UK) Consortium,Ana da Silva Filipe et al
EPI_ISL_456793,"West of Scotland Specialist Virology Centre, NHSGGC / MRC-University of Glasgow Centre for Virus Research",COVID-19 Genomics UK (COG-UK) Consortium,Ana da Silva Filipe et al
EPI_ISL_456794,"West of Scotland Specialist Virology Centre, NHSGGC / MRC-University of Glasgow Centre for Virus Research",COVID-19 Genomics UK (COG-UK) Consortium,Ana da Silva Filipe et al
EPI_ISL_456795,"West of Scotland Specialist Virology Centre, NHSGGC / MRC-University of Glasgow Centre for Virus Research",COVID-19 Genomics UK (COG-UK) Consortium,Ana da Silva Filipe et al
EPI_ISL_456796,"West of Scotland Specialist Virology Centre, NHSGGC / MRC-University of Glasgow Centre for Virus Research",COVID-19 Genomics UK (COG-UK) Consortium,Ana da Silva Filipe et al
EPI_ISL_456797,"West of Scotland Specialist Virology Centre, NHSGGC / MRC-University of Glasgow Centre for Virus Research",COVID-19 Genomics UK (COG-UK) Consortium,Ana da Silva Filipe et al
EPI_ISL_456798,"West of Scotland Specialist Virology Centre, NHSGGC / MRC-University of Glasgow Centre for Virus Research",COVID-19 Genomics UK (COG-UK) Consortium,Ana da Silva Filipe et al
EPI_ISL_456799,"West of Scotland Specialist Virology Centre, NHSGGC / MRC-University of Glasgow Centre for Virus Research",COVID-19 Genomics UK (COG-UK) Consortium,Ana da Silva Filipe et al
EPI_ISL_439056,"West of Scotland Specialist Virology Centre, NHSGGC / MRC-University of Glasgow Centre for Virus Research",COVID-19 Genomics UK (COG-UK) Consortium,Ana da Silva Filipe et al
EPI_ISL_456800,"West of Scotland Specialist Virology Centre, NHSGGC / MRC-University of Glasgow Centre for Virus Research",COVID-19 Genomics UK (COG-UK) Consortium,Ana da Silva Filipe et al
EPI_ISL_456801,"West of Scotland Specialist Virology Centre, NHSGGC / MRC-University of Glasgow Centre for Virus Research",COVID-19 Genomics UK (COG-UK) Consortium,Ana da Silva Filipe et al
EPI_ISL_456802,"West of Scotland Specialist Virology Centre, NHSGGC / MRC-University of Glasgow Centre for Virus Research",COVID-19 Genomics UK (COG-UK) Consortium,Ana da Silva Filipe et al
EPI_ISL_456803,"West of Scotland Specialist Virology Centre, NHSGGC / MRC-University of Glasgow Centre for Virus Research",COVID-19 Genomics UK (COG-UK) Consortium,Ana da Silva Filipe et al
EPI_ISL_456804,"West of Scotland Specialist Virology Centre, NHSGGC / MRC-University of Glasgow Centre for Virus Research",COVID-19 Genomics UK (COG-UK) Consortium,Ana da Silva Filipe et al
EPI_ISL_456805,"West of Scotland Specialist Virology Centre, NHSGGC / MRC-University of Glasgow Centre for Virus Research",COVID-19 Genomics UK (COG-UK) Consortium,Ana da Silva Filipe et al
EPI_ISL_456806,"West of Scotland Specialist Virology Centre, NHSGGC / MRC-University of Glasgow Centre for Virus Research",COVID-19 Genomics UK (COG-UK) Consortium,Ana da Silva Filipe et al
EPI_ISL_456807,"West of Scotland Specialist Virology Centre, NHSGGC / MRC-University of Glasgow Centre for Virus Research",COVID-19 Genomics UK (COG-UK) Consortium,Ana da Silva Filipe et al
EPI_ISL_456808,"West of Scotland Specialist Virology Centre, NHSGGC / MRC-University of Glasgow Centre for Virus Research",COVID-19 Genomics UK (COG-UK) Consortium,Ana da Silva Filipe et al
EPI_ISL_433284,"West of Scotland Specialist Virology Centre, NHSGGC / MRC-University of Glasgow Centre for Virus Research",COVID-19 Genomics UK (COG-UK) Consortium,Ana da Silva Filipe et al
EPI_ISL_456809,"West of Scotland Specialist Virology Centre, NHSGGC / MRC-University of Glasgow Centre for Virus Research",COVID-19 Genomics UK (COG-UK) Consortium,Ana da Silva Filipe et al
EPI_ISL_456810,"West of Scotland Specialist Virology Centre, NHSGGC / MRC-University of Glasgow Centre for Virus Research",COVID-19 Genomics UK (COG-UK) Consortium,Ana da Silva Filipe et al
EPI_ISL_456811,"West of Scotland Specialist Virology Centre, NHSGGC / MRC-University of Glasgow Centre for Virus Research",COVID-19 Genomics UK (COG-UK) Consortium,Ana da Silva Filipe et al
EPI_ISL_456812,"West of Scotland Specialist Virology Centre, NHSGGC / MRC-University of Glasgow Centre for Virus Research",COVID-19 Genomics UK (COG-UK) Consortium,Ana da Silva Filipe et al
EPI_ISL_456813,"West of Scotland Specialist Virology Centre, NHSGGC / MRC-University of Glasgow Centre for Virus Research",COVID-19 Genomics UK (COG-UK) Consortium,Ana da Silva Filipe et al
EPI_ISL_456814,"West of Scotland Specialist Virology Centre, NHSGGC / MRC-University of Glasgow Centre for Virus Research",COVID-19 Genomics UK (COG-UK) Consortium,Ana da Silva Filipe et al
EPI_ISL_456815,"West of Scotland Specialist Virology Centre, NHSGGC / MRC-University of Glasgow Centre for Virus Research",COVID-19 Genomics UK (COG-UK) Consortium,Ana da Silva Filipe et al
EPI_ISL_456817,"West of Scotland Specialist Virology Centre, NHSGGC / MRC-University of Glasgow Centre for Virus Research",COVID-19 Genomics UK (COG-UK) Consortium,Ana da Silva Filipe et al
EPI_ISL_439057,"West of Scotland Specialist Virology Centre, NHSGGC / MRC-University of Glasgow Centre for Virus Research",COVID-19 Genomics UK (COG-UK) Consortium,Ana da Silva Filipe et al
EPI_ISL_456818,"West of Scotland Specialist Virology Centre, NHSGGC / MRC-University of Glasgow Centre for Virus Research",COVID-19 Genomics UK (COG-UK) Consortium,Ana da Silva Filipe et al
EPI_ISL_456819,"West of Scotland Specialist Virology Centre, NHSGGC / MRC-University of Glasgow Centre for Virus Research",COVID-19 Genomics UK (COG-UK) Consortium,Ana da Silva Filipe et al
EPI_ISL_456820,"West of Scotland Specialist Virology Centre, NHSGGC / MRC-University of Glasgow Centre for Virus Research",COVID-19 Genomics UK (COG-UK) Consortium,Ana da Silva Filipe et al
EPI_ISL_456821,"West of Scotland Specialist Virology Centre, NHSGGC / MRC-University of Glasgow Centre for Virus Research",COVID-19 Genomics UK (COG-UK) Consortium,Ana da Silva Filipe et al
EPI_ISL_456822,"West of Scotland Specialist Virology Centre, NHSGGC / MRC-University of Glasgow Centre for Virus Research",COVID-19 Genomics UK (COG-UK) Consortium,Ana da Silva Filipe et al
EPI_ISL_456823,"West of Scotland Specialist Virology Centre, NHSGGC / MRC-University of Glasgow Centre for Virus Research",COVID-19 Genomics UK (COG-UK) Consortium,Ana da Silva Filipe et al
EPI_ISL_456824,"West of Scotland Specialist Virology Centre, NHSGGC / MRC-University of Glasgow Centre for Virus Research",COVID-19 Genomics UK (COG-UK) Consortium,Ana da Silva Filipe et al
EPI_ISL_453098,"West of Scotland Specialist Virology Centre, NHSGGC / MRC-University of Glasgow Centre for Virus Research",COVID-19 Genomics UK (COG-UK) Consortium,Ana da Silva Filipe et al
EPI_ISL_456825,"West of Scotland Specialist Virology Centre, NHSGGC / MRC-University of Glasgow Centre for Virus Research",COVID-19 Genomics UK (COG-UK) Consortium,Ana da Silva Filipe et al
EPI_ISL_425763,"West of Scotland Specialist Virology Centre, NHSGGC / MRC-University of Glasgow Centre for Virus Research",COVID-19 Genomics UK (COG-UK) Consortium,Ana da Silva Filipe et al
EPI_ISL_456826,"West of Scotland Specialist Virology Centre, NHSGGC / MRC-University of Glasgow Centre for Virus Research",COVID-19 Genomics UK (COG-UK) Consortium,Ana da Silva Filipe et al
EPI_ISL_456827,"West of Scotland Specialist Virology Centre, NHSGGC / MRC-University of Glasgow Centre for Virus Research",COVID-19 Genomics UK (COG-UK) Consortium,Ana da Silva Filipe et al
EPI_ISL_456828,"West of Scotland Specialist Virology Centre, NHSGGC / MRC-University of Glasgow Centre for Virus Research",COVID-19 Genomics UK (COG-UK) Consortium,Ana da Silva Filipe et al
EPI_ISL_456829,"West of Scotland Specialist Virology Centre, NHSGGC / MRC-University of Glasgow Centre for Virus Research",COVID-19 Genomics UK (COG-UK) Consortium,Ana da Silva Filipe et al
EPI_ISL_456830,"West of Scotland Specialist Virology Centre, NHSGGC / MRC-University of Glasgow Centre for Virus Research",COVID-19 Genomics UK (COG-UK) Consortium,Ana da Silva Filipe et al
EPI_ISL_456831,"West of Scotland Specialist Virology Centre, NHSGGC / MRC-University of Glasgow Centre for Virus Research",COVID-19 Genomics UK (COG-UK) Consortium,Ana da Silva Filipe et al
EPI_ISL_456832,"West of Scotland Specialist Virology Centre, NHSGGC / MRC-University of Glasgow Centre for Virus Research",COVID-19 Genomics UK (COG-UK) Consortium,Ana da Silva Filipe et al
EPI_ISL_456833,"West of Scotland Specialist Virology Centre, NHSGGC / MRC-University of Glasgow Centre for Virus Research",COVID-19 Genomics UK (COG-UK) Consortium,Ana da Silva Filipe et al
EPI_ISL_456834,"West of Scotland Specialist Virology Centre, NHSGGC / MRC-University of Glasgow Centre for Virus Research",COVID-19 Genomics UK (COG-UK) Consortium,Ana da Silva Filipe et al
EPI_ISL_456835,"West of Scotland Specialist Virology Centre, NHSGGC / MRC-University of Glasgow Centre for Virus Research",COVID-19 Genomics UK (COG-UK) Consortium,Ana da Silva Filipe et al
EPI_ISL_456836,"West of Scotland Specialist Virology Centre, NHSGGC / MRC-University of Glasgow Centre for Virus Research",COVID-19 Genomics UK (COG-UK) Consortium,Ana da Silva Filipe et al
EPI_ISL_456837,"West of Scotland Specialist Virology Centre, NHSGGC / MRC-University of Glasgow Centre for Virus Research",COVID-19 Genomics UK (COG-UK) Consortium,Ana da Silva Filipe et al
EPI_ISL_456838,"West of Scotland Specialist Virology Centre, NHSGGC / MRC-University of Glasgow Centre for Virus Research",COVID-19 Genomics UK (COG-UK) Consortium,Ana da Silva Filipe et al
EPI_ISL_456839,"West of Scotland Specialist Virology Centre, NHSGGC / MRC-University of Glasgow Centre for Virus Research",COVID-19 Genomics UK (COG-UK) Consortium,Ana da Silva Filipe et al
EPI_ISL_456840,"West of Scotland Specialist Virology Centre, NHSGGC / MRC-University of Glasgow Centre for Virus Research",COVID-19 Genomics UK (COG-UK) Consortium,Ana da Silva Filipe et al
EPI_ISL_461701,"West of Scotland Specialist Virology Centre, NHSGGC / MRC-University of Glasgow Centre for Virus Research",COVID-19 Genomics UK (COG-UK) Consortium,Ana da Silva Filipe et al
EPI_ISL_456841,"West of Scotland Specialist Virology Centre, NHSGGC / MRC-University of Glasgow Centre for Virus Research",COVID-19 Genomics UK (COG-UK) Consortium,Ana da Silva Filipe et al
EPI_ISL_456842,"West of Scotland Specialist Virology Centre, NHSGGC / MRC-University of Glasgow Centre for Virus Research",COVID-19 Genomics UK (COG-UK) Consortium,Ana da Silva Filipe et al
EPI_ISL_456843,"West of Scotland Specialist Virology Centre, NHSGGC / MRC-University of Glasgow Centre for Virus Research",COVID-19 Genomics UK (COG-UK) Consortium,Ana da Silva Filipe et al
EPI_ISL_456844,"West of Scotland Specialist Virology Centre, NHSGGC / MRC-University of Glasgow Centre for Virus Research",COVID-19 Genomics UK (COG-UK) Consortium,Ana da Silva Filipe et al
EPI_ISL_456845,"West of Scotland Specialist Virology Centre, NHSGGC / MRC-University of Glasgow Centre for Virus Research",COVID-19 Genomics UK (COG-UK) Consortium,Ana da Silva Filipe et al
EPI_ISL_456847,"West of Scotland Specialist Virology Centre, NHSGGC / MRC-University of Glasgow Centre for Virus Research",COVID-19 Genomics UK (COG-UK) Consortium,Ana da Silva Filipe et al
EPI_ISL_456848,"West of Scotland Specialist Virology Centre, NHSGGC / MRC-University of Glasgow Centre for Virus Research",COVID-19 Genomics UK (COG-UK) Consortium,Ana da Silva Filipe et al
EPI_ISL_456849,"West of Scotland Specialist Virology Centre, NHSGGC / MRC-University of Glasgow Centre for Virus Research",COVID-19 Genomics UK (COG-UK) Consortium,Ana da Silva Filipe et al
EPI_ISL_456850,"West of Scotland Specialist Virology Centre, NHSGGC / MRC-University of Glasgow Centre for Virus Research",COVID-19 Genomics UK (COG-UK) Consortium,Ana da Silva Filipe et al
EPI_ISL_456851,"West of Scotland Specialist Virology Centre, NHSGGC / MRC-University of Glasgow Centre for Virus Research",COVID-19 Genomics UK (COG-UK) Consortium,Ana da Silva Filipe et al
EPI_ISL_456852,"West of Scotland Specialist Virology Centre, NHSGGC / MRC-University of Glasgow Centre for Virus Research",COVID-19 Genomics UK (COG-UK) Consortium,Ana da Silva Filipe et al
EPI_ISL_456853,"West of Scotland Specialist Virology Centre, NHSGGC / MRC-University of Glasgow Centre for Virus Research",COVID-19 Genomics UK (COG-UK) Consortium,Ana da Silva Filipe et al
EPI_ISL_456854,"West of Scotland Specialist Virology Centre, NHSGGC / MRC-University of Glasgow Centre for Virus Research",COVID-19 Genomics UK (COG-UK) Consortium,Ana da Silva Filipe et al
EPI_ISL_461702,"West of Scotland Specialist Virology Centre, NHSGGC / MRC-University of Glasgow Centre for Virus Research",COVID-19 Genomics UK (COG-UK) Consortium,Ana da Silva Filipe et al
EPI_ISL_456855,"West of Scotland Specialist Virology Centre, NHSGGC / MRC-University of Glasgow Centre for Virus Research",COVID-19 Genomics UK (COG-UK) Consortium,Ana da Silva Filipe et al
EPI_ISL_478058,"West of Scotland Specialist Virology Centre, NHSGGC / MRC-University of Glasgow Centre for Virus Research",COVID-19 Genomics UK (COG-UK) Consortium,Ana da Silva Filipe et al
EPI_ISL_456856,"West of Scotland Specialist Virology Centre, NHSGGC / MRC-University of Glasgow Centre for Virus Research",COVID-19 Genomics UK (COG-UK) Consortium,Ana da Silva Filipe et al
EPI_ISL_478059,"West of Scotland Specialist Virology Centre, NHSGGC / MRC-University of Glasgow Centre for Virus Research",COVID-19 Genomics UK (COG-UK) Consortium,Ana da Silva Filipe et al
EPI_ISL_478060,"West of Scotland Specialist Virology Centre, NHSGGC / MRC-University of Glasgow Centre for Virus Research",COVID-19 Genomics UK (COG-UK) Consortium,Ana da Silva Filipe et al
EPI_ISL_478061,"West of Scotland Specialist Virology Centre, NHSGGC / MRC-University of Glasgow Centre for Virus Research",COVID-19 Genomics UK (COG-UK) Consortium,Ana da Silva Filipe et al
EPI_ISL_456857,"West of Scotland Specialist Virology Centre, NHSGGC / MRC-University of Glasgow Centre for Virus Research",COVID-19 Genomics UK (COG-UK) Consortium,Ana da Silva Filipe et al
EPI_ISL_456858,"West of Scotland Specialist Virology Centre, NHSGGC / MRC-University of Glasgow Centre for Virus Research",COVID-19 Genomics UK (COG-UK) Consortium,Ana da Silva Filipe et al
EPI_ISL_478062,"West of Scotland Specialist Virology Centre, NHSGGC / MRC-University of Glasgow Centre for Virus Research",COVID-19 Genomics UK (COG-UK) Consortium,Ana da Silva Filipe et al
EPI_ISL_478063,"West of Scotland Specialist Virology Centre, NHSGGC / MRC-University of Glasgow Centre for Virus Research",COVID-19 Genomics UK (COG-UK) Consortium,Ana da Silva Filipe et al
EPI_ISL_456859,"West of Scotland Specialist Virology Centre, NHSGGC / MRC-University of Glasgow Centre for Virus Research",COVID-19 Genomics UK (COG-UK) Consortium,Ana da Silva Filipe et al
EPI_ISL_456860,"West of Scotland Specialist Virology Centre, NHSGGC / MRC-University of Glasgow Centre for Virus Research",COVID-19 Genomics UK (COG-UK) Consortium,Ana da Silva Filipe et al
EPI_ISL_478064,"West of Scotland Specialist Virology Centre, NHSGGC / MRC-University of Glasgow Centre for Virus Research",COVID-19 Genomics UK (COG-UK) Consortium,Ana da Silva Filipe et al
EPI_ISL_456861,"West of Scotland Specialist Virology Centre, NHSGGC / MRC-University of Glasgow Centre for Virus Research",COVID-19 Genomics UK (COG-UK) Consortium,Ana da Silva Filipe et al
EPI_ISL_478065,"West of Scotland Specialist Virology Centre, NHSGGC / MRC-University of Glasgow Centre for Virus Research",COVID-19 Genomics UK (COG-UK) Consortium,Ana da Silva Filipe et al
EPI_ISL_478066,"West of Scotland Specialist Virology Centre, NHSGGC / MRC-University of Glasgow Centre for Virus Research",COVID-19 Genomics UK (COG-UK) Consortium,Ana da Silva Filipe et al
EPI_ISL_478067,"West of Scotland Specialist Virology Centre, NHSGGC / MRC-University of Glasgow Centre for Virus Research",COVID-19 Genomics UK (COG-UK) Consortium,Ana da Silva Filipe et al
EPI_ISL_456862,"West of Scotland Specialist Virology Centre, NHSGGC / MRC-University of Glasgow Centre for Virus Research",COVID-19 Genomics UK (COG-UK) Consortium,Ana da Silva Filipe et al
EPI_ISL_478068,"West of Scotland Specialist Virology Centre, NHSGGC / MRC-University of Glasgow Centre for Virus Research",COVID-19 Genomics UK (COG-UK) Consortium,Ana da Silva Filipe et al
EPI_ISL_478069,"West of Scotland Specialist Virology Centre, NHSGGC / MRC-University of Glasgow Centre for Virus Research",COVID-19 Genomics UK (COG-UK) Consortium,Ana da Silva Filipe et al
EPI_ISL_478070,"West of Scotland Specialist Virology Centre, NHSGGC / MRC-University of Glasgow Centre for Virus Research",COVID-19 Genomics UK (COG-UK) Consortium,Ana da Silva Filipe et al
EPI_ISL_478071,"West of Scotland Specialist Virology Centre, NHSGGC / MRC-University of Glasgow Centre for Virus Research",COVID-19 Genomics UK (COG-UK) Consortium,Ana da Silva Filipe et al
EPI_ISL_456863,"West of Scotland Specialist Virology Centre, NHSGGC / MRC-University of Glasgow Centre for Virus Research",COVID-19 Genomics UK (COG-UK) Consortium,Ana da Silva Filipe et al
EPI_ISL_456864,"West of Scotland Specialist Virology Centre, NHSGGC / MRC-University of Glasgow Centre for Virus Research",COVID-19 Genomics UK (COG-UK) Consortium,Ana da Silva Filipe et al
EPI_ISL_456865,"West of Scotland Specialist Virology Centre, NHSGGC / MRC-University of Glasgow Centre for Virus Research",COVID-19 Genomics UK (COG-UK) Consortium,Ana da Silva Filipe et al
EPI_ISL_456866,"West of Scotland Specialist Virology Centre, NHSGGC / MRC-University of Glasgow Centre for Virus Research",COVID-19 Genomics UK (COG-UK) Consortium,Ana da Silva Filipe et al
EPI_ISL_456867,"West of Scotland Specialist Virology Centre, NHSGGC / MRC-University of Glasgow Centre for Virus Research",COVID-19 Genomics UK (COG-UK) Consortium,Ana da Silva Filipe et al
EPI_ISL_456868,"West of Scotland Specialist Virology Centre, NHSGGC / MRC-University of Glasgow Centre for Virus Research",COVID-19 Genomics UK (COG-UK) Consortium,Ana da Silva Filipe et al
EPI_ISL_456869,"West of Scotland Specialist Virology Centre, NHSGGC / MRC-University of Glasgow Centre for Virus Research",COVID-19 Genomics UK (COG-UK) Consortium,Ana da Silva Filipe et al
EPI_ISL_461703,"West of Scotland Specialist Virology Centre, NHSGGC / MRC-University of Glasgow Centre for Virus Research",COVID-19 Genomics UK (COG-UK) Consortium,Ana da Silva Filipe et al
EPI_ISL_456870,"West of Scotland Specialist Virology Centre, NHSGGC / MRC-University of Glasgow Centre for Virus Research",COVID-19 Genomics UK (COG-UK) Consortium,Ana da Silva Filipe et al
EPI_ISL_456871,"West of Scotland Specialist Virology Centre, NHSGGC / MRC-University of Glasgow Centre for Virus Research",COVID-19 Genomics UK (COG-UK) Consortium,Ana da Silva Filipe et al
EPI_ISL_456872,"West of Scotland Specialist Virology Centre, NHSGGC / MRC-University of Glasgow Centre for Virus Research",COVID-19 Genomics UK (COG-UK) Consortium,Ana da Silva Filipe et al
EPI_ISL_439058,"West of Scotland Specialist Virology Centre, NHSGGC / MRC-University of Glasgow Centre for Virus Research",COVID-19 Genomics UK (COG-UK) Consortium,Ana da Silva Filipe et al
EPI_ISL_478072,"West of Scotland Specialist Virology Centre, NHSGGC / MRC-University of Glasgow Centre for Virus Research",COVID-19 Genomics UK (COG-UK) Consortium,Ana da Silva Filipe et al
EPI_ISL_456873,"West of Scotland Specialist Virology Centre, NHSGGC / MRC-University of Glasgow Centre for Virus Research",COVID-19 Genomics UK (COG-UK) Consortium,Ana da Silva Filipe et al
EPI_ISL_456874,"West of Scotland Specialist Virology Centre, NHSGGC / MRC-University of Glasgow Centre for Virus Research",COVID-19 Genomics UK (COG-UK) Consortium,Ana da Silva Filipe et al
EPI_ISL_456875,"West of Scotland Specialist Virology Centre, NHSGGC / MRC-University of Glasgow Centre for Virus Research",COVID-19 Genomics UK (COG-UK) Consortium,Ana da Silva Filipe et al
EPI_ISL_456876,"West of Scotland Specialist Virology Centre, NHSGGC / MRC-University of Glasgow Centre for Virus Research",COVID-19 Genomics UK (COG-UK) Consortium,Ana da Silva Filipe et al
EPI_ISL_456877,"West of Scotland Specialist Virology Centre, NHSGGC / MRC-University of Glasgow Centre for Virus Research",COVID-19 Genomics UK (COG-UK) Consortium,Ana da Silva Filipe et al
EPI_ISL_473647,"West of Scotland Specialist Virology Centre, NHSGGC / MRC-University of Glasgow Centre for Virus Research",COVID-19 Genomics UK (COG-UK) Consortium,Ana da Silva Filipe et al
EPI_ISL_456878,"West of Scotland Specialist Virology Centre, NHSGGC / MRC-University of Glasgow Centre for Virus Research",COVID-19 Genomics UK (COG-UK) Consortium,Ana da Silva Filipe et al
EPI_ISL_461704,"West of Scotland Specialist Virology Centre, NHSGGC / MRC-University of Glasgow Centre for Virus Research",COVID-19 Genomics UK (COG-UK) Consortium,Ana da Silva Filipe et al
EPI_ISL_456879,"West of Scotland Specialist Virology Centre, NHSGGC / MRC-University of Glasgow Centre for Virus Research",COVID-19 Genomics UK (COG-UK) Consortium,Ana da Silva Filipe et al
EPI_ISL_456880,"West of Scotland Specialist Virology Centre, NHSGGC / MRC-University of Glasgow Centre for Virus Research",COVID-19 Genomics UK (COG-UK) Consortium,Ana da Silva Filipe et al
EPI_ISL_456881,"West of Scotland Specialist Virology Centre, NHSGGC / MRC-University of Glasgow Centre for Virus Research",COVID-19 Genomics UK (COG-UK) Consortium,Ana da Silva Filipe et al
EPI_ISL_456882,"West of Scotland Specialist Virology Centre, NHSGGC / MRC-University of Glasgow Centre for Virus Research",COVID-19 Genomics UK (COG-UK) Consortium,Ana da Silva Filipe et al
EPI_ISL_456883,"West of Scotland Specialist Virology Centre, NHSGGC / MRC-University of Glasgow Centre for Virus Research",COVID-19 Genomics UK (COG-UK) Consortium,Ana da Silva Filipe et al
EPI_ISL_456884,"West of Scotland Specialist Virology Centre, NHSGGC / MRC-University of Glasgow Centre for Virus Research",COVID-19 Genomics UK (COG-UK) Consortium,Ana da Silva Filipe et al
EPI_ISL_425764,"West of Scotland Specialist Virology Centre, NHSGGC / MRC-University of Glasgow Centre for Virus Research",COVID-19 Genomics UK (COG-UK) Consortium,Ana da Silva Filipe et al
EPI_ISL_439059,"West of Scotland Specialist Virology Centre, NHSGGC / MRC-University of Glasgow Centre for Virus Research",COVID-19 Genomics UK (COG-UK) Consortium,Ana da Silva Filipe et al
EPI_ISL_456885,"West of Scotland Specialist Virology Centre, NHSGGC / MRC-University of Glasgow Centre for Virus Research",COVID-19 Genomics UK (COG-UK) Consortium,Ana da Silva Filipe et al
EPI_ISL_456886,"West of Scotland Specialist Virology Centre, NHSGGC / MRC-University of Glasgow Centre for Virus Research",COVID-19 Genomics UK (COG-UK) Consortium,Ana da Silva Filipe et al
EPI_ISL_456887,"West of Scotland Specialist Virology Centre, NHSGGC / MRC-University of Glasgow Centre for Virus Research",COVID-19 Genomics UK (COG-UK) Consortium,Ana da Silva Filipe et al
EPI_ISL_456888,"West of Scotland Specialist Virology Centre, NHSGGC / MRC-University of Glasgow Centre for Virus Research",COVID-19 Genomics UK (COG-UK) Consortium,Ana da Silva Filipe et al
EPI_ISL_473648,"West of Scotland Specialist Virology Centre, NHSGGC / MRC-University of Glasgow Centre for Virus Research",COVID-19 Genomics UK (COG-UK) Consortium,Ana da Silva Filipe et al
EPI_ISL_473649,"West of Scotland Specialist Virology Centre, NHSGGC / MRC-University of Glasgow Centre for Virus Research",COVID-19 Genomics UK (COG-UK) Consortium,Ana da Silva Filipe et al
EPI_ISL_439060,"West of Scotland Specialist Virology Centre, NHSGGC / MRC-University of Glasgow Centre for Virus Research",COVID-19 Genomics UK (COG-UK) Consortium,Ana da Silva Filipe et al
EPI_ISL_473650,"West of Scotland Specialist Virology Centre, NHSGGC / MRC-University of Glasgow Centre for Virus Research",COVID-19 Genomics UK (COG-UK) Consortium,Ana da Silva Filipe et al
EPI_ISL_473651,"West of Scotland Specialist Virology Centre, NHSGGC / MRC-University of Glasgow Centre for Virus Research",COVID-19 Genomics UK (COG-UK) Consortium,Ana da Silva Filipe et al
EPI_ISL_473652,"West of Scotland Specialist Virology Centre, NHSGGC / MRC-University of Glasgow Centre for Virus Research",COVID-19 Genomics UK (COG-UK) Consortium,Ana da Silva Filipe et al
EPI_ISL_473653,"West of Scotland Specialist Virology Centre, NHSGGC / MRC-University of Glasgow Centre for Virus Research",COVID-19 Genomics UK (COG-UK) Consortium,Ana da Silva Filipe et al
EPI_ISL_473654,"West of Scotland Specialist Virology Centre, NHSGGC / MRC-University of Glasgow Centre for Virus Research",COVID-19 Genomics UK (COG-UK) Consortium,Ana da Silva Filipe et al
EPI_ISL_473655,"West of Scotland Specialist Virology Centre, NHSGGC / MRC-University of Glasgow Centre for Virus Research",COVID-19 Genomics UK (COG-UK) Consortium,Ana da Silva Filipe et al
EPI_ISL_473656,"West of Scotland Specialist Virology Centre, NHSGGC / MRC-University of Glasgow Centre for Virus Research",COVID-19 Genomics UK (COG-UK) Consortium,Ana da Silva Filipe et al
EPI_ISL_473657,"West of Scotland Specialist Virology Centre, NHSGGC / MRC-University of Glasgow Centre for Virus Research",COVID-19 Genomics UK (COG-UK) Consortium,Ana da Silva Filipe et al
EPI_ISL_473658,"West of Scotland Specialist Virology Centre, NHSGGC / MRC-University of Glasgow Centre for Virus Research",COVID-19 Genomics UK (COG-UK) Consortium,Ana da Silva Filipe et al
EPI_ISL_473659,"West of Scotland Specialist Virology Centre, NHSGGC / MRC-University of Glasgow Centre for Virus Research",COVID-19 Genomics UK (COG-UK) Consortium,Ana da Silva Filipe et al
EPI_ISL_439061,"West of Scotland Specialist Virology Centre, NHSGGC / MRC-University of Glasgow Centre for Virus Research",COVID-19 Genomics UK (COG-UK) Consortium,Ana da Silva Filipe et al
EPI_ISL_473660,"West of Scotland Specialist Virology Centre, NHSGGC / MRC-University of Glasgow Centre for Virus Research",COVID-19 Genomics UK (COG-UK) Consortium,Ana da Silva Filipe et al
EPI_ISL_478075,"West of Scotland Specialist Virology Centre, NHSGGC / MRC-University of Glasgow Centre for Virus Research",COVID-19 Genomics UK (COG-UK) Consortium,Ana da Silva Filipe et al
EPI_ISL_473661,"West of Scotland Specialist Virology Centre, NHSGGC / MRC-University of Glasgow Centre for Virus Research",COVID-19 Genomics UK (COG-UK) Consortium,Ana da Silva Filipe et al
EPI_ISL_473662,"West of Scotland Specialist Virology Centre, NHSGGC / MRC-University of Glasgow Centre for Virus Research",COVID-19 Genomics UK (COG-UK) Consortium,Ana da Silva Filipe et al
EPI_ISL_473663,"West of Scotland Specialist Virology Centre, NHSGGC / MRC-University of Glasgow Centre for Virus Research",COVID-19 Genomics UK (COG-UK) Consortium,Ana da Silva Filipe et al
EPI_ISL_473664,"West of Scotland Specialist Virology Centre, NHSGGC / MRC-University of Glasgow Centre for Virus Research",COVID-19 Genomics UK (COG-UK) Consortium,Ana da Silva Filipe et al
EPI_ISL_473665,"West of Scotland Specialist Virology Centre, NHSGGC / MRC-University of Glasgow Centre for Virus Research",COVID-19 Genomics UK (COG-UK) Consortium,Ana da Silva Filipe et al
EPI_ISL_473666,"West of Scotland Specialist Virology Centre, NHSGGC / MRC-University of Glasgow Centre for Virus Research",COVID-19 Genomics UK (COG-UK) Consortium,Ana da Silva Filipe et al
EPI_ISL_473667,"West of Scotland Specialist Virology Centre, NHSGGC / MRC-University of Glasgow Centre for Virus Research",COVID-19 Genomics UK (COG-UK) Consortium,Ana da Silva Filipe et al
EPI_ISL_439062,"West of Scotland Specialist Virology Centre, NHSGGC / MRC-University of Glasgow Centre for Virus Research",COVID-19 Genomics UK (COG-UK) Consortium,Ana da Silva Filipe et al
EPI_ISL_473668,"West of Scotland Specialist Virology Centre, NHSGGC / MRC-University of Glasgow Centre for Virus Research",COVID-19 Genomics UK (COG-UK) Consortium,Ana da Silva Filipe et al
EPI_ISL_473669,"West of Scotland Specialist Virology Centre, NHSGGC / MRC-University of Glasgow Centre for Virus Research",COVID-19 Genomics UK (COG-UK) Consortium,Ana da Silva Filipe et al
EPI_ISL_473670,"West of Scotland Specialist Virology Centre, NHSGGC / MRC-University of Glasgow Centre for Virus Research",COVID-19 Genomics UK (COG-UK) Consortium,Ana da Silva Filipe et al
EPI_ISL_473671,"West of Scotland Specialist Virology Centre, NHSGGC / MRC-University of Glasgow Centre for Virus Research",COVID-19 Genomics UK (COG-UK) Consortium,Ana da Silva Filipe et al
EPI_ISL_473672,"West of Scotland Specialist Virology Centre, NHSGGC / MRC-University of Glasgow Centre for Virus Research",COVID-19 Genomics UK (COG-UK) Consortium,Ana da Silva Filipe et al
EPI_ISL_478076,"West of Scotland Specialist Virology Centre, NHSGGC / MRC-University of Glasgow Centre for Virus Research",COVID-19 Genomics UK (COG-UK) Consortium,Ana da Silva Filipe et al
EPI_ISL_473673,"West of Scotland Specialist Virology Centre, NHSGGC / MRC-University of Glasgow Centre for Virus Research",COVID-19 Genomics UK (COG-UK) Consortium,Ana da Silva Filipe et al
EPI_ISL_473674,"West of Scotland Specialist Virology Centre, NHSGGC / MRC-University of Glasgow Centre for Virus Research",COVID-19 Genomics UK (COG-UK) Consortium,Ana da Silva Filipe et al
EPI_ISL_473675,"West of Scotland Specialist Virology Centre, NHSGGC / MRC-University of Glasgow Centre for Virus Research",COVID-19 Genomics UK (COG-UK) Consortium,Ana da Silva Filipe et al
EPI_ISL_473676,"West of Scotland Specialist Virology Centre, NHSGGC / MRC-University of Glasgow Centre for Virus Research",COVID-19 Genomics UK (COG-UK) Consortium,Ana da Silva Filipe et al
EPI_ISL_473677,"West of Scotland Specialist Virology Centre, NHSGGC / MRC-University of Glasgow Centre for Virus Research",COVID-19 Genomics UK (COG-UK) Consortium,Ana da Silva Filipe et al
EPI_ISL_473678,"West of Scotland Specialist Virology Centre, NHSGGC / MRC-University of Glasgow Centre for Virus Research",COVID-19 Genomics UK (COG-UK) Consortium,Ana da Silva Filipe et al
EPI_ISL_473679,"West of Scotland Specialist Virology Centre, NHSGGC / MRC-University of Glasgow Centre for Virus Research",COVID-19 Genomics UK (COG-UK) Consortium,Ana da Silva Filipe et al
EPI_ISL_473680,"West of Scotland Specialist Virology Centre, NHSGGC / MRC-University of Glasgow Centre for Virus Research",COVID-19 Genomics UK (COG-UK) Consortium,Ana da Silva Filipe et al
EPI_ISL_473681,"West of Scotland Specialist Virology Centre, NHSGGC / MRC-University of Glasgow Centre for Virus Research",COVID-19 Genomics UK (COG-UK) Consortium,Ana da Silva Filipe et al
EPI_ISL_473682,"West of Scotland Specialist Virology Centre, NHSGGC / MRC-University of Glasgow Centre for Virus Research",COVID-19 Genomics UK (COG-UK) Consortium,Ana da Silva Filipe et al
EPI_ISL_473683,"West of Scotland Specialist Virology Centre, NHSGGC / MRC-University of Glasgow Centre for Virus Research",COVID-19 Genomics UK (COG-UK) Consortium,Ana da Silva Filipe et al
EPI_ISL_473684,"West of Scotland Specialist Virology Centre, NHSGGC / MRC-University of Glasgow Centre for Virus Research",COVID-19 Genomics UK (COG-UK) Consortium,Ana da Silva Filipe et al
EPI_ISL_439063,"West of Scotland Specialist Virology Centre, NHSGGC / MRC-University of Glasgow Centre for Virus Research",COVID-19 Genomics UK (COG-UK) Consortium,Ana da Silva Filipe et al
EPI_ISL_473685,"West of Scotland Specialist Virology Centre, NHSGGC / MRC-University of Glasgow Centre for Virus Research",COVID-19 Genomics UK (COG-UK) Consortium,Ana da Silva Filipe et al
EPI_ISL_473686,"West of Scotland Specialist Virology Centre, NHSGGC / MRC-University of Glasgow Centre for Virus Research",COVID-19 Genomics UK (COG-UK) Consortium,Ana da Silva Filipe et al
EPI_ISL_473688,"West of Scotland Specialist Virology Centre, NHSGGC / MRC-University of Glasgow Centre for Virus Research",COVID-19 Genomics UK (COG-UK) Consortium,Ana da Silva Filipe et al
EPI_ISL_473689,"West of Scotland Specialist Virology Centre, NHSGGC / MRC-University of Glasgow Centre for Virus Research",COVID-19 Genomics UK (COG-UK) Consortium,Ana da Silva Filipe et al
EPI_ISL_473690,"West of Scotland Specialist Virology Centre, NHSGGC / MRC-University of Glasgow Centre for Virus Research",COVID-19 Genomics UK (COG-UK) Consortium,Ana da Silva Filipe et al
EPI_ISL_473691,"West of Scotland Specialist Virology Centre, NHSGGC / MRC-University of Glasgow Centre for Virus Research",COVID-19 Genomics UK (COG-UK) Consortium,Ana da Silva Filipe et al
EPI_ISL_473692,"West of Scotland Specialist Virology Centre, NHSGGC / MRC-University of Glasgow Centre for Virus Research",COVID-19 Genomics UK (COG-UK) Consortium,Ana da Silva Filipe et al
EPI_ISL_473693,"West of Scotland Specialist Virology Centre, NHSGGC / MRC-University of Glasgow Centre for Virus Research",COVID-19 Genomics UK (COG-UK) Consortium,Ana da Silva Filipe et al
EPI_ISL_473694,"West of Scotland Specialist Virology Centre, NHSGGC / MRC-University of Glasgow Centre for Virus Research",COVID-19 Genomics UK (COG-UK) Consortium,Ana da Silva Filipe et al
EPI_ISL_439064,"West of Scotland Specialist Virology Centre, NHSGGC / MRC-University of Glasgow Centre for Virus Research",COVID-19 Genomics UK (COG-UK) Consortium,Ana da Silva Filipe et al
EPI_ISL_473695,"West of Scotland Specialist Virology Centre, NHSGGC / MRC-University of Glasgow Centre for Virus Research",COVID-19 Genomics UK (COG-UK) Consortium,Ana da Silva Filipe et al
EPI_ISL_473696,"West of Scotland Specialist Virology Centre, NHSGGC / MRC-University of Glasgow Centre for Virus Research",COVID-19 Genomics UK (COG-UK) Consortium,Ana da Silva Filipe et al
EPI_ISL_473697,"West of Scotland Specialist Virology Centre, NHSGGC / MRC-University of Glasgow Centre for Virus Research",COVID-19 Genomics UK (COG-UK) Consortium,Ana da Silva Filipe et al
EPI_ISL_473698,"West of Scotland Specialist Virology Centre, NHSGGC / MRC-University of Glasgow Centre for Virus Research",COVID-19 Genomics UK (COG-UK) Consortium,Ana da Silva Filipe et al
EPI_ISL_473699,"West of Scotland Specialist Virology Centre, NHSGGC / MRC-University of Glasgow Centre for Virus Research",COVID-19 Genomics UK (COG-UK) Consortium,Ana da Silva Filipe et al
EPI_ISL_473700,"West of Scotland Specialist Virology Centre, NHSGGC / MRC-University of Glasgow Centre for Virus Research",COVID-19 Genomics UK (COG-UK) Consortium,Ana da Silva Filipe et al
EPI_ISL_473701,"West of Scotland Specialist Virology Centre, NHSGGC / MRC-University of Glasgow Centre for Virus Research",COVID-19 Genomics UK (COG-UK) Consortium,Ana da Silva Filipe et al
EPI_ISL_473702,"West of Scotland Specialist Virology Centre, NHSGGC / MRC-University of Glasgow Centre for Virus Research",COVID-19 Genomics UK (COG-UK) Consortium,Ana da Silva Filipe et al
EPI_ISL_473703,"West of Scotland Specialist Virology Centre, NHSGGC / MRC-University of Glasgow Centre for Virus Research",COVID-19 Genomics UK (COG-UK) Consortium,Ana da Silva Filipe et al
EPI_ISL_439065,"West of Scotland Specialist Virology Centre, NHSGGC / MRC-University of Glasgow Centre for Virus Research",COVID-19 Genomics UK (COG-UK) Consortium,Ana da Silva Filipe et al
EPI_ISL_473704,"West of Scotland Specialist Virology Centre, NHSGGC / MRC-University of Glasgow Centre for Virus Research",COVID-19 Genomics UK (COG-UK) Consortium,Ana da Silva Filipe et al
EPI_ISL_473705,"West of Scotland Specialist Virology Centre, NHSGGC / MRC-University of Glasgow Centre for Virus Research",COVID-19 Genomics UK (COG-UK) Consortium,Ana da Silva Filipe et al
EPI_ISL_473706,"West of Scotland Specialist Virology Centre, NHSGGC / MRC-University of Glasgow Centre for Virus Research",COVID-19 Genomics UK (COG-UK) Consortium,Ana da Silva Filipe et al
EPI_ISL_473707,"West of Scotland Specialist Virology Centre, NHSGGC / MRC-University of Glasgow Centre for Virus Research",COVID-19 Genomics UK (COG-UK) Consortium,Ana da Silva Filipe et al
EPI_ISL_473708,"West of Scotland Specialist Virology Centre, NHSGGC / MRC-University of Glasgow Centre for Virus Research",COVID-19 Genomics UK (COG-UK) Consortium,Ana da Silva Filipe et al
EPI_ISL_473709,"West of Scotland Specialist Virology Centre, NHSGGC / MRC-University of Glasgow Centre for Virus Research",COVID-19 Genomics UK (COG-UK) Consortium,Ana da Silva Filipe et al
EPI_ISL_473710,"West of Scotland Specialist Virology Centre, NHSGGC / MRC-University of Glasgow Centre for Virus Research",COVID-19 Genomics UK (COG-UK) Consortium,Ana da Silva Filipe et al
EPI_ISL_473711,"West of Scotland Specialist Virology Centre, NHSGGC / MRC-University of Glasgow Centre for Virus Research",COVID-19 Genomics UK (COG-UK) Consortium,Ana da Silva Filipe et al
EPI_ISL_473712,"West of Scotland Specialist Virology Centre, NHSGGC / MRC-University of Glasgow Centre for Virus Research",COVID-19 Genomics UK (COG-UK) Consortium,Ana da Silva Filipe et al
EPI_ISL_473713,"West of Scotland Specialist Virology Centre, NHSGGC / MRC-University of Glasgow Centre for Virus Research",COVID-19 Genomics UK (COG-UK) Consortium,Ana da Silva Filipe et al
EPI_ISL_473714,"West of Scotland Specialist Virology Centre, NHSGGC / MRC-University of Glasgow Centre for Virus Research",COVID-19 Genomics UK (COG-UK) Consortium,Ana da Silva Filipe et al
EPI_ISL_473715,"West of Scotland Specialist Virology Centre, NHSGGC / MRC-University of Glasgow Centre for Virus Research",COVID-19 Genomics UK (COG-UK) Consortium,Ana da Silva Filipe et al
EPI_ISL_473716,"West of Scotland Specialist Virology Centre, NHSGGC / MRC-University of Glasgow Centre for Virus Research",COVID-19 Genomics UK (COG-UK) Consortium,Ana da Silva Filipe et al
EPI_ISL_473717,"West of Scotland Specialist Virology Centre, NHSGGC / MRC-University of Glasgow Centre for Virus Research",COVID-19 Genomics UK (COG-UK) Consortium,Ana da Silva Filipe et al
EPI_ISL_473718,"West of Scotland Specialist Virology Centre, NHSGGC / MRC-University of Glasgow Centre for Virus Research",COVID-19 Genomics UK (COG-UK) Consortium,Ana da Silva Filipe et al
EPI_ISL_473719,"West of Scotland Specialist Virology Centre, NHSGGC / MRC-University of Glasgow Centre for Virus Research",COVID-19 Genomics UK (COG-UK) Consortium,Ana da Silva Filipe et al
EPI_ISL_473720,"West of Scotland Specialist Virology Centre, NHSGGC / MRC-University of Glasgow Centre for Virus Research",COVID-19 Genomics UK (COG-UK) Consortium,Ana da Silva Filipe et al
EPI_ISL_473721,"West of Scotland Specialist Virology Centre, NHSGGC / MRC-University of Glasgow Centre for Virus Research",COVID-19 Genomics UK (COG-UK) Consortium,Ana da Silva Filipe et al
EPI_ISL_473722,"West of Scotland Specialist Virology Centre, NHSGGC / MRC-University of Glasgow Centre for Virus Research",COVID-19 Genomics UK (COG-UK) Consortium,Ana da Silva Filipe et al
EPI_ISL_473723,"West of Scotland Specialist Virology Centre, NHSGGC / MRC-University of Glasgow Centre for Virus Research",COVID-19 Genomics UK (COG-UK) Consortium,Ana da Silva Filipe et al
EPI_ISL_473724,"West of Scotland Specialist Virology Centre, NHSGGC / MRC-University of Glasgow Centre for Virus Research",COVID-19 Genomics UK (COG-UK) Consortium,Ana da Silva Filipe et al
EPI_ISL_473725,"West of Scotland Specialist Virology Centre, NHSGGC / MRC-University of Glasgow Centre for Virus Research",COVID-19 Genomics UK (COG-UK) Consortium,Ana da Silva Filipe et al
EPI_ISL_425765,"West of Scotland Specialist Virology Centre, NHSGGC / MRC-University of Glasgow Centre for Virus Research",COVID-19 Genomics UK (COG-UK) Consortium,Ana da Silva Filipe et al
EPI_ISL_473726,"West of Scotland Specialist Virology Centre, NHSGGC / MRC-University of Glasgow Centre for Virus Research",COVID-19 Genomics UK (COG-UK) Consortium,Ana da Silva Filipe et al
EPI_ISL_473727,"West of Scotland Specialist Virology Centre, NHSGGC / MRC-University of Glasgow Centre for Virus Research",COVID-19 Genomics UK (COG-UK) Consortium,Ana da Silva Filipe et al
EPI_ISL_473728,"West of Scotland Specialist Virology Centre, NHSGGC / MRC-University of Glasgow Centre for Virus Research",COVID-19 Genomics UK (COG-UK) Consortium,Ana da Silva Filipe et al
EPI_ISL_478077,"West of Scotland Specialist Virology Centre, NHSGGC / MRC-University of Glasgow Centre for Virus Research",COVID-19 Genomics UK (COG-UK) Consortium,Ana da Silva Filipe et al
EPI_ISL_473729,"West of Scotland Specialist Virology Centre, NHSGGC / MRC-University of Glasgow Centre for Virus Research",COVID-19 Genomics UK (COG-UK) Consortium,Ana da Silva Filipe et al
EPI_ISL_473730,"West of Scotland Specialist Virology Centre, NHSGGC / MRC-University of Glasgow Centre for Virus Research",COVID-19 Genomics UK (COG-UK) Consortium,Ana da Silva Filipe et al
EPI_ISL_473731,"West of Scotland Specialist Virology Centre, NHSGGC / MRC-University of Glasgow Centre for Virus Research",COVID-19 Genomics UK (COG-UK) Consortium,Ana da Silva Filipe et al
EPI_ISL_473732,"West of Scotland Specialist Virology Centre, NHSGGC / MRC-University of Glasgow Centre for Virus Research",COVID-19 Genomics UK (COG-UK) Consortium,Ana da Silva Filipe et al
EPI_ISL_473733,"West of Scotland Specialist Virology Centre, NHSGGC / MRC-University of Glasgow Centre for Virus Research",COVID-19 Genomics UK (COG-UK) Consortium,Ana da Silva Filipe et al
EPI_ISL_473734,"West of Scotland Specialist Virology Centre, NHSGGC / MRC-University of Glasgow Centre for Virus Research",COVID-19 Genomics UK (COG-UK) Consortium,Ana da Silva Filipe et al
EPI_ISL_473735,"West of Scotland Specialist Virology Centre, NHSGGC / MRC-University of Glasgow Centre for Virus Research",COVID-19 Genomics UK (COG-UK) Consortium,Ana da Silva Filipe et al
EPI_ISL_473736,"West of Scotland Specialist Virology Centre, NHSGGC / MRC-University of Glasgow Centre for Virus Research",COVID-19 Genomics UK (COG-UK) Consortium,Ana da Silva Filipe et al
EPI_ISL_473737,"West of Scotland Specialist Virology Centre, NHSGGC / MRC-University of Glasgow Centre for Virus Research",COVID-19 Genomics UK (COG-UK) Consortium,Ana da Silva Filipe et al
EPI_ISL_473738,"West of Scotland Specialist Virology Centre, NHSGGC / MRC-University of Glasgow Centre for Virus Research",COVID-19 Genomics UK (COG-UK) Consortium,Ana da Silva Filipe et al
EPI_ISL_473739,"West of Scotland Specialist Virology Centre, NHSGGC / MRC-University of Glasgow Centre for Virus Research",COVID-19 Genomics UK (COG-UK) Consortium,Ana da Silva Filipe et al
EPI_ISL_473740,"West of Scotland Specialist Virology Centre, NHSGGC / MRC-University of Glasgow Centre for Virus Research",COVID-19 Genomics UK (COG-UK) Consortium,Ana da Silva Filipe et al
EPI_ISL_473741,"West of Scotland Specialist Virology Centre, NHSGGC / MRC-University of Glasgow Centre for Virus Research",COVID-19 Genomics UK (COG-UK) Consortium,Ana da Silva Filipe et al
EPI_ISL_473742,"West of Scotland Specialist Virology Centre, NHSGGC / MRC-University of Glasgow Centre for Virus Research",COVID-19 Genomics UK (COG-UK) Consortium,Ana da Silva Filipe et al
EPI_ISL_478078,"West of Scotland Specialist Virology Centre, NHSGGC / MRC-University of Glasgow Centre for Virus Research",COVID-19 Genomics UK (COG-UK) Consortium,Ana da Silva Filipe et al
EPI_ISL_473743,"West of Scotland Specialist Virology Centre, NHSGGC / MRC-University of Glasgow Centre for Virus Research",COVID-19 Genomics UK (COG-UK) Consortium,Ana da Silva Filipe et al
EPI_ISL_473744,"West of Scotland Specialist Virology Centre, NHSGGC / MRC-University of Glasgow Centre for Virus Research",COVID-19 Genomics UK (COG-UK) Consortium,Ana da Silva Filipe et al
EPI_ISL_478079,"West of Scotland Specialist Virology Centre, NHSGGC / MRC-University of Glasgow Centre for Virus Research",COVID-19 Genomics UK (COG-UK) Consortium,Ana da Silva Filipe et al
EPI_ISL_473745,"West of Scotland Specialist Virology Centre, NHSGGC / MRC-University of Glasgow Centre for Virus Research",COVID-19 Genomics UK (COG-UK) Consortium,Ana da Silva Filipe et al
EPI_ISL_478080,"West of Scotland Specialist Virology Centre, NHSGGC / MRC-University of Glasgow Centre for Virus Research",COVID-19 Genomics UK (COG-UK) Consortium,Ana da Silva Filipe et al
EPI_ISL_473746,"West of Scotland Specialist Virology Centre, NHSGGC / MRC-University of Glasgow Centre for Virus Research",COVID-19 Genomics UK (COG-UK) Consortium,Ana da Silva Filipe et al
EPI_ISL_473747,"West of Scotland Specialist Virology Centre, NHSGGC / MRC-University of Glasgow Centre for Virus Research",COVID-19 Genomics UK (COG-UK) Consortium,Ana da Silva Filipe et al
EPI_ISL_473748,"West of Scotland Specialist Virology Centre, NHSGGC / MRC-University of Glasgow Centre for Virus Research",COVID-19 Genomics UK (COG-UK) Consortium,Ana da Silva Filipe et al
EPI_ISL_433285,"West of Scotland Specialist Virology Centre, NHSGGC / MRC-University of Glasgow Centre for Virus Research",COVID-19 Genomics UK (COG-UK) Consortium,Ana da Silva Filipe et al
EPI_ISL_478082,"West of Scotland Specialist Virology Centre, NHSGGC / MRC-University of Glasgow Centre for Virus Research",COVID-19 Genomics UK (COG-UK) Consortium,Ana da Silva Filipe et al
EPI_ISL_478083,"West of Scotland Specialist Virology Centre, NHSGGC / MRC-University of Glasgow Centre for Virus Research",COVID-19 Genomics UK (COG-UK) Consortium,Ana da Silva Filipe et al
EPI_ISL_478084,"West of Scotland Specialist Virology Centre, NHSGGC / MRC-University of Glasgow Centre for Virus Research",COVID-19 Genomics UK (COG-UK) Consortium,Ana da Silva Filipe et al
EPI_ISL_473749,"West of Scotland Specialist Virology Centre, NHSGGC / MRC-University of Glasgow Centre for Virus Research",COVID-19 Genomics UK (COG-UK) Consortium,Ana da Silva Filipe et al
EPI_ISL_478085,"West of Scotland Specialist Virology Centre, NHSGGC / MRC-University of Glasgow Centre for Virus Research",COVID-19 Genomics UK (COG-UK) Consortium,Ana da Silva Filipe et al
EPI_ISL_478086,"West of Scotland Specialist Virology Centre, NHSGGC / MRC-University of Glasgow Centre for Virus Research",COVID-19 Genomics UK (COG-UK) Consortium,Ana da Silva Filipe et al
EPI_ISL_478087,"West of Scotland Specialist Virology Centre, NHSGGC / MRC-University of Glasgow Centre for Virus Research",COVID-19 Genomics UK (COG-UK) Consortium,Ana da Silva Filipe et al
EPI_ISL_478088,"West of Scotland Specialist Virology Centre, NHSGGC / MRC-University of Glasgow Centre for Virus Research",COVID-19 Genomics UK (COG-UK) Consortium,Ana da Silva Filipe et al
EPI_ISL_478089,"West of Scotland Specialist Virology Centre, NHSGGC / MRC-University of Glasgow Centre for Virus Research",COVID-19 Genomics UK (COG-UK) Consortium,Ana da Silva Filipe et al
EPI_ISL_473750,"West of Scotland Specialist Virology Centre, NHSGGC / MRC-University of Glasgow Centre for Virus Research",COVID-19 Genomics UK (COG-UK) Consortium,Ana da Silva Filipe et al
EPI_ISL_473751,"West of Scotland Specialist Virology Centre, NHSGGC / MRC-University of Glasgow Centre for Virus Research",COVID-19 Genomics UK (COG-UK) Consortium,Ana da Silva Filipe et al
EPI_ISL_433286,"West of Scotland Specialist Virology Centre, NHSGGC / MRC-University of Glasgow Centre for Virus Research",COVID-19 Genomics UK (COG-UK) Consortium,Ana da Silva Filipe et al
EPI_ISL_473752,"West of Scotland Specialist Virology Centre, NHSGGC / MRC-University of Glasgow Centre for Virus Research",COVID-19 Genomics UK (COG-UK) Consortium,Ana da Silva Filipe et al
EPI_ISL_473753,"West of Scotland Specialist Virology Centre, NHSGGC / MRC-University of Glasgow Centre for Virus Research",COVID-19 Genomics UK (COG-UK) Consortium,Ana da Silva Filipe et al
EPI_ISL_473754,"West of Scotland Specialist Virology Centre, NHSGGC / MRC-University of Glasgow Centre for Virus Research",COVID-19 Genomics UK (COG-UK) Consortium,Ana da Silva Filipe et al
EPI_ISL_478090,"West of Scotland Specialist Virology Centre, NHSGGC / MRC-University of Glasgow Centre for Virus Research",COVID-19 Genomics UK (COG-UK) Consortium,Ana da Silva Filipe et al
EPI_ISL_478091,"West of Scotland Specialist Virology Centre, NHSGGC / MRC-University of Glasgow Centre for Virus Research",COVID-19 Genomics UK (COG-UK) Consortium,Ana da Silva Filipe et al
EPI_ISL_473755,"West of Scotland Specialist Virology Centre, NHSGGC / MRC-University of Glasgow Centre for Virus Research",COVID-19 Genomics UK (COG-UK) Consortium,Ana da Silva Filipe et al
EPI_ISL_478092,"West of Scotland Specialist Virology Centre, NHSGGC / MRC-University of Glasgow Centre for Virus Research",COVID-19 Genomics UK (COG-UK) Consortium,Ana da Silva Filipe et al
EPI_ISL_478093,"West of Scotland Specialist Virology Centre, NHSGGC / MRC-University of Glasgow Centre for Virus Research",COVID-19 Genomics UK (COG-UK) Consortium,Ana da Silva Filipe et al
EPI_ISL_473756,"West of Scotland Specialist Virology Centre, NHSGGC / MRC-University of Glasgow Centre for Virus Research",COVID-19 Genomics UK (COG-UK) Consortium,Ana da Silva Filipe et al
EPI_ISL_473757,"West of Scotland Specialist Virology Centre, NHSGGC / MRC-University of Glasgow Centre for Virus Research",COVID-19 Genomics UK (COG-UK) Consortium,Ana da Silva Filipe et al
EPI_ISL_473758,"West of Scotland Specialist Virology Centre, NHSGGC / MRC-University of Glasgow Centre for Virus Research",COVID-19 Genomics UK (COG-UK) Consortium,Ana da Silva Filipe et al
EPI_ISL_478094,"West of Scotland Specialist Virology Centre, NHSGGC / MRC-University of Glasgow Centre for Virus Research",COVID-19 Genomics UK (COG-UK) Consortium,Ana da Silva Filipe et al
EPI_ISL_473760,"West of Scotland Specialist Virology Centre, NHSGGC / MRC-University of Glasgow Centre for Virus Research",COVID-19 Genomics UK (COG-UK) Consortium,Ana da Silva Filipe et al
EPI_ISL_473761,"West of Scotland Specialist Virology Centre, NHSGGC / MRC-University of Glasgow Centre for Virus Research",COVID-19 Genomics UK (COG-UK) Consortium,Ana da Silva Filipe et al
EPI_ISL_478095,"West of Scotland Specialist Virology Centre, NHSGGC / MRC-University of Glasgow Centre for Virus Research",COVID-19 Genomics UK (COG-UK) Consortium,Ana da Silva Filipe et al
EPI_ISL_425766,"West of Scotland Specialist Virology Centre, NHSGGC / MRC-University of Glasgow Centre for Virus Research",COVID-19 Genomics UK (COG-UK) Consortium,Ana da Silva Filipe et al
EPI_ISL_473762,"West of Scotland Specialist Virology Centre, NHSGGC / MRC-University of Glasgow Centre for Virus Research",COVID-19 Genomics UK (COG-UK) Consortium,Ana da Silva Filipe et al
EPI_ISL_478096,"West of Scotland Specialist Virology Centre, NHSGGC / MRC-University of Glasgow Centre for Virus Research",COVID-19 Genomics UK (COG-UK) Consortium,Ana da Silva Filipe et al
EPI_ISL_478097,"West of Scotland Specialist Virology Centre, NHSGGC / MRC-University of Glasgow Centre for Virus Research",COVID-19 Genomics UK (COG-UK) Consortium,Ana da Silva Filipe et al
EPI_ISL_473763,"West of Scotland Specialist Virology Centre, NHSGGC / MRC-University of Glasgow Centre for Virus Research",COVID-19 Genomics UK (COG-UK) Consortium,Ana da Silva Filipe et al
EPI_ISL_473764,"West of Scotland Specialist Virology Centre, NHSGGC / MRC-University of Glasgow Centre for Virus Research",COVID-19 Genomics UK (COG-UK) Consortium,Ana da Silva Filipe et al
EPI_ISL_473765,"West of Scotland Specialist Virology Centre, NHSGGC / MRC-University of Glasgow Centre for Virus Research",COVID-19 Genomics UK (COG-UK) Consortium,Ana da Silva Filipe et al
EPI_ISL_473766,"West of Scotland Specialist Virology Centre, NHSGGC / MRC-University of Glasgow Centre for Virus Research",COVID-19 Genomics UK (COG-UK) Consortium,Ana da Silva Filipe et al
EPI_ISL_473767,"West of Scotland Specialist Virology Centre, NHSGGC / MRC-University of Glasgow Centre for Virus Research",COVID-19 Genomics UK (COG-UK) Consortium,Ana da Silva Filipe et al
EPI_ISL_478098,"West of Scotland Specialist Virology Centre, NHSGGC / MRC-University of Glasgow Centre for Virus Research",COVID-19 Genomics UK (COG-UK) Consortium,Ana da Silva Filipe et al
EPI_ISL_478099,"West of Scotland Specialist Virology Centre, NHSGGC / MRC-University of Glasgow Centre for Virus Research",COVID-19 Genomics UK (COG-UK) Consortium,Ana da Silva Filipe et al
EPI_ISL_473768,"West of Scotland Specialist Virology Centre, NHSGGC / MRC-University of Glasgow Centre for Virus Research",COVID-19 Genomics UK (COG-UK) Consortium,Ana da Silva Filipe et al
EPI_ISL_473769,"West of Scotland Specialist Virology Centre, NHSGGC / MRC-University of Glasgow Centre for Virus Research",COVID-19 Genomics UK (COG-UK) Consortium,Ana da Silva Filipe et al
EPI_ISL_473770,"West of Scotland Specialist Virology Centre, NHSGGC / MRC-University of Glasgow Centre for Virus Research",COVID-19 Genomics UK (COG-UK) Consortium,Ana da Silva Filipe et al
EPI_ISL_473771,"West of Scotland Specialist Virology Centre, NHSGGC / MRC-University of Glasgow Centre for Virus Research",COVID-19 Genomics UK (COG-UK) Consortium,Ana da Silva Filipe et al
EPI_ISL_473772,"West of Scotland Specialist Virology Centre, NHSGGC / MRC-University of Glasgow Centre for Virus Research",COVID-19 Genomics UK (COG-UK) Consortium,Ana da Silva Filipe et al
EPI_ISL_473773,"West of Scotland Specialist Virology Centre, NHSGGC / MRC-University of Glasgow Centre for Virus Research",COVID-19 Genomics UK (COG-UK) Consortium,Ana da Silva Filipe et al
EPI_ISL_473774,"West of Scotland Specialist Virology Centre, NHSGGC / MRC-University of Glasgow Centre for Virus Research",COVID-19 Genomics UK (COG-UK) Consortium,Ana da Silva Filipe et al
EPI_ISL_473775,"West of Scotland Specialist Virology Centre, NHSGGC / MRC-University of Glasgow Centre for Virus Research",COVID-19 Genomics UK (COG-UK) Consortium,Ana da Silva Filipe et al
EPI_ISL_473776,"West of Scotland Specialist Virology Centre, NHSGGC / MRC-University of Glasgow Centre for Virus Research",COVID-19 Genomics UK (COG-UK) Consortium,Ana da Silva Filipe et al
EPI_ISL_473777,"West of Scotland Specialist Virology Centre, NHSGGC / MRC-University of Glasgow Centre for Virus Research",COVID-19 Genomics UK (COG-UK) Consortium,Ana da Silva Filipe et al
EPI_ISL_478100,"West of Scotland Specialist Virology Centre, NHSGGC / MRC-University of Glasgow Centre for Virus Research",COVID-19 Genomics UK (COG-UK) Consortium,Ana da Silva Filipe et al
EPI_ISL_478101,"West of Scotland Specialist Virology Centre, NHSGGC / MRC-University of Glasgow Centre for Virus Research",COVID-19 Genomics UK (COG-UK) Consortium,Ana da Silva Filipe et al
EPI_ISL_433287,"West of Scotland Specialist Virology Centre, NHSGGC / MRC-University of Glasgow Centre for Virus Research",COVID-19 Genomics UK (COG-UK) Consortium,Ana da Silva Filipe et al
EPI_ISL_478104,"West of Scotland Specialist Virology Centre, NHSGGC / MRC-University of Glasgow Centre for Virus Research",COVID-19 Genomics UK (COG-UK) Consortium,Ana da Silva Filipe et al
EPI_ISL_478105,"West of Scotland Specialist Virology Centre, NHSGGC / MRC-University of Glasgow Centre for Virus Research",COVID-19 Genomics UK (COG-UK) Consortium,Ana da Silva Filipe et al
EPI_ISL_439066,"West of Scotland Specialist Virology Centre, NHSGGC / MRC-University of Glasgow Centre for Virus Research",COVID-19 Genomics UK (COG-UK) Consortium,Ana da Silva Filipe et al
EPI_ISL_478106,"West of Scotland Specialist Virology Centre, NHSGGC / MRC-University of Glasgow Centre for Virus Research",COVID-19 Genomics UK (COG-UK) Consortium,Ana da Silva Filipe et al
EPI_ISL_478107,"West of Scotland Specialist Virology Centre, NHSGGC / MRC-University of Glasgow Centre for Virus Research",COVID-19 Genomics UK (COG-UK) Consortium,Ana da Silva Filipe et al
EPI_ISL_478108,"West of Scotland Specialist Virology Centre, NHSGGC / MRC-University of Glasgow Centre for Virus Research",COVID-19 Genomics UK (COG-UK) Consortium,Ana da Silva Filipe et al
EPI_ISL_478109,"West of Scotland Specialist Virology Centre, NHSGGC / MRC-University of Glasgow Centre for Virus Research",COVID-19 Genomics UK (COG-UK) Consortium,Ana da Silva Filipe et al
EPI_ISL_478110,"West of Scotland Specialist Virology Centre, NHSGGC / MRC-University of Glasgow Centre for Virus Research",COVID-19 Genomics UK (COG-UK) Consortium,Ana da Silva Filipe et al
EPI_ISL_478111,"West of Scotland Specialist Virology Centre, NHSGGC / MRC-University of Glasgow Centre for Virus Research",COVID-19 Genomics UK (COG-UK) Consortium,Ana da Silva Filipe et al
EPI_ISL_478112,"West of Scotland Specialist Virology Centre, NHSGGC / MRC-University of Glasgow Centre for Virus Research",COVID-19 Genomics UK (COG-UK) Consortium,Ana da Silva Filipe et al
EPI_ISL_439067,"West of Scotland Specialist Virology Centre, NHSGGC / MRC-University of Glasgow Centre for Virus Research",COVID-19 Genomics UK (COG-UK) Consortium,Ana da Silva Filipe et al
EPI_ISL_478113,"West of Scotland Specialist Virology Centre, NHSGGC / MRC-University of Glasgow Centre for Virus Research",COVID-19 Genomics UK (COG-UK) Consortium,Ana da Silva Filipe et al
EPI_ISL_478114,"West of Scotland Specialist Virology Centre, NHSGGC / MRC-University of Glasgow Centre for Virus Research",COVID-19 Genomics UK (COG-UK) Consortium,Ana da Silva Filipe et al
EPI_ISL_478115,"West of Scotland Specialist Virology Centre, NHSGGC / MRC-University of Glasgow Centre for Virus Research",COVID-19 Genomics UK (COG-UK) Consortium,Ana da Silva Filipe et al
EPI_ISL_478116,"West of Scotland Specialist Virology Centre, NHSGGC / MRC-University of Glasgow Centre for Virus Research",COVID-19 Genomics UK (COG-UK) Consortium,Ana da Silva Filipe et al
EPI_ISL_478117,"West of Scotland Specialist Virology Centre, NHSGGC / MRC-University of Glasgow Centre for Virus Research",COVID-19 Genomics UK (COG-UK) Consortium,Ana da Silva Filipe et al
EPI_ISL_478118,"West of Scotland Specialist Virology Centre, NHSGGC / MRC-University of Glasgow Centre for Virus Research",COVID-19 Genomics UK (COG-UK) Consortium,Ana da Silva Filipe et al
EPI_ISL_478119,"West of Scotland Specialist Virology Centre, NHSGGC / MRC-University of Glasgow Centre for Virus Research",COVID-19 Genomics UK (COG-UK) Consortium,Ana da Silva Filipe et al
EPI_ISL_478121,"West of Scotland Specialist Virology Centre, NHSGGC / MRC-University of Glasgow Centre for Virus Research",COVID-19 Genomics UK (COG-UK) Consortium,Ana da Silva Filipe et al
EPI_ISL_478122,"West of Scotland Specialist Virology Centre, NHSGGC / MRC-University of Glasgow Centre for Virus Research",COVID-19 Genomics UK (COG-UK) Consortium,Ana da Silva Filipe et al
EPI_ISL_478124,"West of Scotland Specialist Virology Centre, NHSGGC / MRC-University of Glasgow Centre for Virus Research",COVID-19 Genomics UK (COG-UK) Consortium,Ana da Silva Filipe et al
EPI_ISL_478125,"West of Scotland Specialist Virology Centre, NHSGGC / MRC-University of Glasgow Centre for Virus Research",COVID-19 Genomics UK (COG-UK) Consortium,Ana da Silva Filipe et al
EPI_ISL_478126,"West of Scotland Specialist Virology Centre, NHSGGC / MRC-University of Glasgow Centre for Virus Research",COVID-19 Genomics UK (COG-UK) Consortium,Ana da Silva Filipe et al
EPI_ISL_478127,"West of Scotland Specialist Virology Centre, NHSGGC / MRC-University of Glasgow Centre for Virus Research",COVID-19 Genomics UK (COG-UK) Consortium,Ana da Silva Filipe et al
EPI_ISL_425767,"West of Scotland Specialist Virology Centre, NHSGGC / MRC-University of Glasgow Centre for Virus Research",COVID-19 Genomics UK (COG-UK) Consortium,Ana da Silva Filipe et al
EPI_ISL_439068,"West of Scotland Specialist Virology Centre, NHSGGC / MRC-University of Glasgow Centre for Virus Research",COVID-19 Genomics UK (COG-UK) Consortium,Ana da Silva Filipe et al
EPI_ISL_478128,"West of Scotland Specialist Virology Centre, NHSGGC / MRC-University of Glasgow Centre for Virus Research",COVID-19 Genomics UK (COG-UK) Consortium,Ana da Silva Filipe et al
EPI_ISL_478129,"West of Scotland Specialist Virology Centre, NHSGGC / MRC-University of Glasgow Centre for Virus Research",COVID-19 Genomics UK (COG-UK) Consortium,Ana da Silva Filipe et al
EPI_ISL_478130,"West of Scotland Specialist Virology Centre, NHSGGC / MRC-University of Glasgow Centre for Virus Research",COVID-19 Genomics UK (COG-UK) Consortium,Ana da Silva Filipe et al
EPI_ISL_478131,"West of Scotland Specialist Virology Centre, NHSGGC / MRC-University of Glasgow Centre for Virus Research",COVID-19 Genomics UK (COG-UK) Consortium,Ana da Silva Filipe et al
EPI_ISL_478132,"West of Scotland Specialist Virology Centre, NHSGGC / MRC-University of Glasgow Centre for Virus Research",COVID-19 Genomics UK (COG-UK) Consortium,Ana da Silva Filipe et al
EPI_ISL_478133,"West of Scotland Specialist Virology Centre, NHSGGC / MRC-University of Glasgow Centre for Virus Research",COVID-19 Genomics UK (COG-UK) Consortium,Ana da Silva Filipe et al
EPI_ISL_478134,"West of Scotland Specialist Virology Centre, NHSGGC / MRC-University of Glasgow Centre for Virus Research",COVID-19 Genomics UK (COG-UK) Consortium,Ana da Silva Filipe et al
EPI_ISL_478135,"West of Scotland Specialist Virology Centre, NHSGGC / MRC-University of Glasgow Centre for Virus Research",COVID-19 Genomics UK (COG-UK) Consortium,Ana da Silva Filipe et al
EPI_ISL_478136,"West of Scotland Specialist Virology Centre, NHSGGC / MRC-University of Glasgow Centre for Virus Research",COVID-19 Genomics UK (COG-UK) Consortium,Ana da Silva Filipe et al
EPI_ISL_478137,"West of Scotland Specialist Virology Centre, NHSGGC / MRC-University of Glasgow Centre for Virus Research",COVID-19 Genomics UK (COG-UK) Consortium,Ana da Silva Filipe et al
EPI_ISL_478138,"West of Scotland Specialist Virology Centre, NHSGGC / MRC-University of Glasgow Centre for Virus Research",COVID-19 Genomics UK (COG-UK) Consortium,Ana da Silva Filipe et al
EPI_ISL_478139,"West of Scotland Specialist Virology Centre, NHSGGC / MRC-University of Glasgow Centre for Virus Research",COVID-19 Genomics UK (COG-UK) Consortium,Ana da Silva Filipe et al
EPI_ISL_478140,"West of Scotland Specialist Virology Centre, NHSGGC / MRC-University of Glasgow Centre for Virus Research",COVID-19 Genomics UK (COG-UK) Consortium,Ana da Silva Filipe et al
EPI_ISL_478141,"West of Scotland Specialist Virology Centre, NHSGGC / MRC-University of Glasgow Centre for Virus Research",COVID-19 Genomics UK (COG-UK) Consortium,Ana da Silva Filipe et al
EPI_ISL_478142,"West of Scotland Specialist Virology Centre, NHSGGC / MRC-University of Glasgow Centre for Virus Research",COVID-19 Genomics UK (COG-UK) Consortium,Ana da Silva Filipe et al
EPI_ISL_478143,"West of Scotland Specialist Virology Centre, NHSGGC / MRC-University of Glasgow Centre for Virus Research",COVID-19 Genomics UK (COG-UK) Consortium,Ana da Silva Filipe et al
EPI_ISL_478144,"West of Scotland Specialist Virology Centre, NHSGGC / MRC-University of Glasgow Centre for Virus Research",COVID-19 Genomics UK (COG-UK) Consortium,Ana da Silva Filipe et al
EPI_ISL_478145,"West of Scotland Specialist Virology Centre, NHSGGC / MRC-University of Glasgow Centre for Virus Research",COVID-19 Genomics UK (COG-UK) Consortium,Ana da Silva Filipe et al
EPI_ISL_478146,"West of Scotland Specialist Virology Centre, NHSGGC / MRC-University of Glasgow Centre for Virus Research",COVID-19 Genomics UK (COG-UK) Consortium,Ana da Silva Filipe et al
EPI_ISL_478147,"West of Scotland Specialist Virology Centre, NHSGGC / MRC-University of Glasgow Centre for Virus Research",COVID-19 Genomics UK (COG-UK) Consortium,Ana da Silva Filipe et al
EPI_ISL_478148,"West of Scotland Specialist Virology Centre, NHSGGC / MRC-University of Glasgow Centre for Virus Research",COVID-19 Genomics UK (COG-UK) Consortium,Ana da Silva Filipe et al
EPI_ISL_478149,"West of Scotland Specialist Virology Centre, NHSGGC / MRC-University of Glasgow Centre for Virus Research",COVID-19 Genomics UK (COG-UK) Consortium,Ana da Silva Filipe et al
EPI_ISL_478150,"West of Scotland Specialist Virology Centre, NHSGGC / MRC-University of Glasgow Centre for Virus Research",COVID-19 Genomics UK (COG-UK) Consortium,Ana da Silva Filipe et al
EPI_ISL_478151,"West of Scotland Specialist Virology Centre, NHSGGC / MRC-University of Glasgow Centre for Virus Research",COVID-19 Genomics UK (COG-UK) Consortium,Ana da Silva Filipe et al
EPI_ISL_478152,"West of Scotland Specialist Virology Centre, NHSGGC / MRC-University of Glasgow Centre for Virus Research",COVID-19 Genomics UK (COG-UK) Consortium,Ana da Silva Filipe et al
EPI_ISL_478153,"West of Scotland Specialist Virology Centre, NHSGGC / MRC-University of Glasgow Centre for Virus Research",COVID-19 Genomics UK (COG-UK) Consortium,Ana da Silva Filipe et al
EPI_ISL_478154,"West of Scotland Specialist Virology Centre, NHSGGC / MRC-University of Glasgow Centre for Virus Research",COVID-19 Genomics UK (COG-UK) Consortium,Ana da Silva Filipe et al
EPI_ISL_478155,"West of Scotland Specialist Virology Centre, NHSGGC / MRC-University of Glasgow Centre for Virus Research",COVID-19 Genomics UK (COG-UK) Consortium,Ana da Silva Filipe et al
EPI_ISL_478156,"West of Scotland Specialist Virology Centre, NHSGGC / MRC-University of Glasgow Centre for Virus Research",COVID-19 Genomics UK (COG-UK) Consortium,Ana da Silva Filipe et al
EPI_ISL_478157,"West of Scotland Specialist Virology Centre, NHSGGC / MRC-University of Glasgow Centre for Virus Research",COVID-19 Genomics UK (COG-UK) Consortium,Ana da Silva Filipe et al
EPI_ISL_478158,"West of Scotland Specialist Virology Centre, NHSGGC / MRC-University of Glasgow Centre for Virus Research",COVID-19 Genomics UK (COG-UK) Consortium,Ana da Silva Filipe et al
EPI_ISL_478159,"West of Scotland Specialist Virology Centre, NHSGGC / MRC-University of Glasgow Centre for Virus Research",COVID-19 Genomics UK (COG-UK) Consortium,Ana da Silva Filipe et al
EPI_ISL_473778,"West of Scotland Specialist Virology Centre, NHSGGC / MRC-University of Glasgow Centre for Virus Research",COVID-19 Genomics UK (COG-UK) Consortium,Ana da Silva Filipe et al
EPI_ISL_473779,"West of Scotland Specialist Virology Centre, NHSGGC / MRC-University of Glasgow Centre for Virus Research",COVID-19 Genomics UK (COG-UK) Consortium,Ana da Silva Filipe et al
EPI_ISL_473780,"West of Scotland Specialist Virology Centre, NHSGGC / MRC-University of Glasgow Centre for Virus Research",COVID-19 Genomics UK (COG-UK) Consortium,Ana da Silva Filipe et al
EPI_ISL_473781,"West of Scotland Specialist Virology Centre, NHSGGC / MRC-University of Glasgow Centre for Virus Research",COVID-19 Genomics UK (COG-UK) Consortium,Ana da Silva Filipe et al
EPI_ISL_439069,"West of Scotland Specialist Virology Centre, NHSGGC / MRC-University of Glasgow Centre for Virus Research",COVID-19 Genomics UK (COG-UK) Consortium,Ana da Silva Filipe et al
EPI_ISL_478160,"West of Scotland Specialist Virology Centre, NHSGGC / MRC-University of Glasgow Centre for Virus Research",COVID-19 Genomics UK (COG-UK) Consortium,Ana da Silva Filipe et al
EPI_ISL_439070,"West of Scotland Specialist Virology Centre, NHSGGC / MRC-University of Glasgow Centre for Virus Research",COVID-19 Genomics UK (COG-UK) Consortium,Ana da Silva Filipe et al
EPI_ISL_439071,"West of Scotland Specialist Virology Centre, NHSGGC / MRC-University of Glasgow Centre for Virus Research",COVID-19 Genomics UK (COG-UK) Consortium,Ana da Silva Filipe et al
EPI_ISL_433288,"West of Scotland Specialist Virology Centre, NHSGGC / MRC-University of Glasgow Centre for Virus Research",COVID-19 Genomics UK (COG-UK) Consortium,Ana da Silva Filipe et al
EPI_ISL_439072,"West of Scotland Specialist Virology Centre, NHSGGC / MRC-University of Glasgow Centre for Virus Research",COVID-19 Genomics UK (COG-UK) Consortium,Ana da Silva Filipe et al
EPI_ISL_433289,"West of Scotland Specialist Virology Centre, NHSGGC / MRC-University of Glasgow Centre for Virus Research",COVID-19 Genomics UK (COG-UK) Consortium,Ana da Silva Filipe et al
EPI_ISL_439073,"West of Scotland Specialist Virology Centre, NHSGGC / MRC-University of Glasgow Centre for Virus Research",COVID-19 Genomics UK (COG-UK) Consortium,Ana da Silva Filipe et al
EPI_ISL_439074,"West of Scotland Specialist Virology Centre, NHSGGC / MRC-University of Glasgow Centre for Virus Research",COVID-19 Genomics UK (COG-UK) Consortium,Ana da Silva Filipe et al
EPI_ISL_425768,"West of Scotland Specialist Virology Centre, NHSGGC / MRC-University of Glasgow Centre for Virus Research",COVID-19 Genomics UK (COG-UK) Consortium,Ana da Silva Filipe et al
EPI_ISL_433290,"West of Scotland Specialist Virology Centre, NHSGGC / MRC-University of Glasgow Centre for Virus Research",COVID-19 Genomics UK (COG-UK) Consortium,Ana da Silva Filipe et al
EPI_ISL_439075,"West of Scotland Specialist Virology Centre, NHSGGC / MRC-University of Glasgow Centre for Virus Research",COVID-19 Genomics UK (COG-UK) Consortium,Ana da Silva Filipe et al
EPI_ISL_439076,"West of Scotland Specialist Virology Centre, NHSGGC / MRC-University of Glasgow Centre for Virus Research",COVID-19 Genomics UK (COG-UK) Consortium,Ana da Silva Filipe et al
EPI_ISL_425769,"West of Scotland Specialist Virology Centre, NHSGGC / MRC-University of Glasgow Centre for Virus Research",COVID-19 Genomics UK (COG-UK) Consortium,Ana da Silva Filipe et al
EPI_ISL_439077,"West of Scotland Specialist Virology Centre, NHSGGC / MRC-University of Glasgow Centre for Virus Research",COVID-19 Genomics UK (COG-UK) Consortium,Ana da Silva Filipe et al
EPI_ISL_439078,"West of Scotland Specialist Virology Centre, NHSGGC / MRC-University of Glasgow Centre for Virus Research",COVID-19 Genomics UK (COG-UK) Consortium,Ana da Silva Filipe et al
EPI_ISL_425770,"West of Scotland Specialist Virology Centre, NHSGGC / MRC-University of Glasgow Centre for Virus Research",COVID-19 Genomics UK (COG-UK) Consortium,Ana da Silva Filipe et al
EPI_ISL_433291,"West of Scotland Specialist Virology Centre, NHSGGC / MRC-University of Glasgow Centre for Virus Research",COVID-19 Genomics UK (COG-UK) Consortium,Ana da Silva Filipe et al
EPI_ISL_439079,"West of Scotland Specialist Virology Centre, NHSGGC / MRC-University of Glasgow Centre for Virus Research",COVID-19 Genomics UK (COG-UK) Consortium,Ana da Silva Filipe et al
EPI_ISL_425771,"West of Scotland Specialist Virology Centre, NHSGGC / MRC-University of Glasgow Centre for Virus Research",COVID-19 Genomics UK (COG-UK) Consortium,Ana da Silva Filipe et al
EPI_ISL_433292,"West of Scotland Specialist Virology Centre, NHSGGC / MRC-University of Glasgow Centre for Virus Research",COVID-19 Genomics UK (COG-UK) Consortium,Ana da Silva Filipe et al
EPI_ISL_433293,"West of Scotland Specialist Virology Centre, NHSGGC / MRC-University of Glasgow Centre for Virus Research",COVID-19 Genomics UK (COG-UK) Consortium,Ana da Silva Filipe et al
EPI_ISL_433294,"West of Scotland Specialist Virology Centre, NHSGGC / MRC-University of Glasgow Centre for Virus Research",COVID-19 Genomics UK (COG-UK) Consortium,Ana da Silva Filipe et al
EPI_ISL_425772,"West of Scotland Specialist Virology Centre, NHSGGC / MRC-University of Glasgow Centre for Virus Research",COVID-19 Genomics UK (COG-UK) Consortium,Ana da Silva Filipe et al
EPI_ISL_425773,"West of Scotland Specialist Virology Centre, NHSGGC / MRC-University of Glasgow Centre for Virus Research",COVID-19 Genomics UK (COG-UK) Consortium,Ana da Silva Filipe et al
EPI_ISL_433295,"West of Scotland Specialist Virology Centre, NHSGGC / MRC-University of Glasgow Centre for Virus Research",COVID-19 Genomics UK (COG-UK) Consortium,Ana da Silva Filipe et al
EPI_ISL_433296,"West of Scotland Specialist Virology Centre, NHSGGC / MRC-University of Glasgow Centre for Virus Research",COVID-19 Genomics UK (COG-UK) Consortium,Ana da Silva Filipe et al
EPI_ISL_433297,"West of Scotland Specialist Virology Centre, NHSGGC / MRC-University of Glasgow Centre for Virus Research",COVID-19 Genomics UK (COG-UK) Consortium,Ana da Silva Filipe et al
EPI_ISL_439080,"West of Scotland Specialist Virology Centre, NHSGGC / MRC-University of Glasgow Centre for Virus Research",COVID-19 Genomics UK (COG-UK) Consortium,Ana da Silva Filipe et al
EPI_ISL_433298,"West of Scotland Specialist Virology Centre, NHSGGC / MRC-University of Glasgow Centre for Virus Research",COVID-19 Genomics UK (COG-UK) Consortium,Ana da Silva Filipe et al
EPI_ISL_425774,"West of Scotland Specialist Virology Centre, NHSGGC / MRC-University of Glasgow Centre for Virus Research",COVID-19 Genomics UK (COG-UK) Consortium,Ana da Silva Filipe et al
EPI_ISL_425775,"West of Scotland Specialist Virology Centre, NHSGGC / MRC-University of Glasgow Centre for Virus Research",COVID-19 Genomics UK (COG-UK) Consortium,Ana da Silva Filipe et al
EPI_ISL_433299,"West of Scotland Specialist Virology Centre, NHSGGC / MRC-University of Glasgow Centre for Virus Research",COVID-19 Genomics UK (COG-UK) Consortium,Ana da Silva Filipe et al
EPI_ISL_433300,"West of Scotland Specialist Virology Centre, NHSGGC / MRC-University of Glasgow Centre for Virus Research",COVID-19 Genomics UK (COG-UK) Consortium,Ana da Silva Filipe et al
EPI_ISL_425776,"West of Scotland Specialist Virology Centre, NHSGGC / MRC-University of Glasgow Centre for Virus Research",COVID-19 Genomics UK (COG-UK) Consortium,Ana da Silva Filipe et al
EPI_ISL_433301,"West of Scotland Specialist Virology Centre, NHSGGC / MRC-University of Glasgow Centre for Virus Research",COVID-19 Genomics UK (COG-UK) Consortium,Ana da Silva Filipe et al
EPI_ISL_433302,"West of Scotland Specialist Virology Centre, NHSGGC / MRC-University of Glasgow Centre for Virus Research",COVID-19 Genomics UK (COG-UK) Consortium,Ana da Silva Filipe et al
EPI_ISL_439081,"West of Scotland Specialist Virology Centre, NHSGGC / MRC-University of Glasgow Centre for Virus Research",COVID-19 Genomics UK (COG-UK) Consortium,Ana da Silva Filipe et al
EPI_ISL_478161,"West of Scotland Specialist Virology Centre, NHSGGC / MRC-University of Glasgow Centre for Virus Research",COVID-19 Genomics UK (COG-UK) Consortium,Ana da Silva Filipe et al
EPI_ISL_433303,"West of Scotland Specialist Virology Centre, NHSGGC / MRC-University of Glasgow Centre for Virus Research",COVID-19 Genomics UK (COG-UK) Consortium,Ana da Silva Filipe et al
EPI_ISL_425777,"West of Scotland Specialist Virology Centre, NHSGGC / MRC-University of Glasgow Centre for Virus Research",COVID-19 Genomics UK (COG-UK) Consortium,Ana da Silva Filipe et al
EPI_ISL_433304,"West of Scotland Specialist Virology Centre, NHSGGC / MRC-University of Glasgow Centre for Virus Research",COVID-19 Genomics UK (COG-UK) Consortium,Ana da Silva Filipe et al
EPI_ISL_433305,"West of Scotland Specialist Virology Centre, NHSGGC / MRC-University of Glasgow Centre for Virus Research",COVID-19 Genomics UK (COG-UK) Consortium,Ana da Silva Filipe et al
EPI_ISL_425778,"West of Scotland Specialist Virology Centre, NHSGGC / MRC-University of Glasgow Centre for Virus Research",COVID-19 Genomics UK (COG-UK) Consortium,Ana da Silva Filipe et al
EPI_ISL_433306,"West of Scotland Specialist Virology Centre, NHSGGC / MRC-University of Glasgow Centre for Virus Research",COVID-19 Genomics UK (COG-UK) Consortium,Ana da Silva Filipe et al
EPI_ISL_433307,"West of Scotland Specialist Virology Centre, NHSGGC / MRC-University of Glasgow Centre for Virus Research",COVID-19 Genomics UK (COG-UK) Consortium,Ana da Silva Filipe et al
EPI_ISL_425779,"West of Scotland Specialist Virology Centre, NHSGGC / MRC-University of Glasgow Centre for Virus Research",COVID-19 Genomics UK (COG-UK) Consortium,Ana da Silva Filipe et al
EPI_ISL_433308,"West of Scotland Specialist Virology Centre, NHSGGC / MRC-University of Glasgow Centre for Virus Research",COVID-19 Genomics UK (COG-UK) Consortium,Ana da Silva Filipe et al
EPI_ISL_433309,"West of Scotland Specialist Virology Centre, NHSGGC / MRC-University of Glasgow Centre for Virus Research",COVID-19 Genomics UK (COG-UK) Consortium,Ana da Silva Filipe et al
EPI_ISL_433310,"West of Scotland Specialist Virology Centre, NHSGGC / MRC-University of Glasgow Centre for Virus Research",COVID-19 Genomics UK (COG-UK) Consortium,Ana da Silva Filipe et al
EPI_ISL_439082,"West of Scotland Specialist Virology Centre, NHSGGC / MRC-University of Glasgow Centre for Virus Research",COVID-19 Genomics UK (COG-UK) Consortium,Ana da Silva Filipe et al
EPI_ISL_425780,"West of Scotland Specialist Virology Centre, NHSGGC / MRC-University of Glasgow Centre for Virus Research",COVID-19 Genomics UK (COG-UK) Consortium,Ana da Silva Filipe et al
EPI_ISL_425781,"West of Scotland Specialist Virology Centre, NHSGGC / MRC-University of Glasgow Centre for Virus Research",COVID-19 Genomics UK (COG-UK) Consortium,Ana da Silva Filipe et al
EPI_ISL_425782,"West of Scotland Specialist Virology Centre, NHSGGC / MRC-University of Glasgow Centre for Virus Research",COVID-19 Genomics UK (COG-UK) Consortium,Ana da Silva Filipe et al
EPI_ISL_439083,"West of Scotland Specialist Virology Centre, NHSGGC / MRC-University of Glasgow Centre for Virus Research",COVID-19 Genomics UK (COG-UK) Consortium,Ana da Silva Filipe et al
EPI_ISL_425783,"West of Scotland Specialist Virology Centre, NHSGGC / MRC-University of Glasgow Centre for Virus Research",COVID-19 Genomics UK (COG-UK) Consortium,Ana da Silva Filipe et al
EPI_ISL_433311,"West of Scotland Specialist Virology Centre, NHSGGC / MRC-University of Glasgow Centre for Virus Research",COVID-19 Genomics UK (COG-UK) Consortium,Ana da Silva Filipe et al
EPI_ISL_425784,"West of Scotland Specialist Virology Centre, NHSGGC / MRC-University of Glasgow Centre for Virus Research",COVID-19 Genomics UK (COG-UK) Consortium,Ana da Silva Filipe et al
EPI_ISL_425785,"West of Scotland Specialist Virology Centre, NHSGGC / MRC-University of Glasgow Centre for Virus Research",COVID-19 Genomics UK (COG-UK) Consortium,Ana da Silva Filipe et al
EPI_ISL_425786,"West of Scotland Specialist Virology Centre, NHSGGC / MRC-University of Glasgow Centre for Virus Research",COVID-19 Genomics UK (COG-UK) Consortium,Ana da Silva Filipe et al
EPI_ISL_439084,"West of Scotland Specialist Virology Centre, NHSGGC / MRC-University of Glasgow Centre for Virus Research",COVID-19 Genomics UK (COG-UK) Consortium,Ana da Silva Filipe et al
EPI_ISL_433312,"West of Scotland Specialist Virology Centre, NHSGGC / MRC-University of Glasgow Centre for Virus Research",COVID-19 Genomics UK (COG-UK) Consortium,Ana da Silva Filipe et al
EPI_ISL_439085,"West of Scotland Specialist Virology Centre, NHSGGC / MRC-University of Glasgow Centre for Virus Research",COVID-19 Genomics UK (COG-UK) Consortium,Ana da Silva Filipe et al
EPI_ISL_439086,"West of Scotland Specialist Virology Centre, NHSGGC / MRC-University of Glasgow Centre for Virus Research",COVID-19 Genomics UK (COG-UK) Consortium,Ana da Silva Filipe et al
EPI_ISL_425787,"West of Scotland Specialist Virology Centre, NHSGGC / MRC-University of Glasgow Centre for Virus Research",COVID-19 Genomics UK (COG-UK) Consortium,Ana da Silva Filipe et al
EPI_ISL_439087,"West of Scotland Specialist Virology Centre, NHSGGC / MRC-University of Glasgow Centre for Virus Research",COVID-19 Genomics UK (COG-UK) Consortium,Ana da Silva Filipe et al
EPI_ISL_439088,"West of Scotland Specialist Virology Centre, NHSGGC / MRC-University of Glasgow Centre for Virus Research",COVID-19 Genomics UK (COG-UK) Consortium,Ana da Silva Filipe et al
EPI_ISL_425788,"West of Scotland Specialist Virology Centre, NHSGGC / MRC-University of Glasgow Centre for Virus Research",COVID-19 Genomics UK (COG-UK) Consortium,Ana da Silva Filipe et al
EPI_ISL_433313,"West of Scotland Specialist Virology Centre, NHSGGC / MRC-University of Glasgow Centre for Virus Research",COVID-19 Genomics UK (COG-UK) Consortium,Ana da Silva Filipe et al
EPI_ISL_439089,"West of Scotland Specialist Virology Centre, NHSGGC / MRC-University of Glasgow Centre for Virus Research",COVID-19 Genomics UK (COG-UK) Consortium,Ana da Silva Filipe et al
EPI_ISL_433314,"West of Scotland Specialist Virology Centre, NHSGGC / MRC-University of Glasgow Centre for Virus Research",COVID-19 Genomics UK (COG-UK) Consortium,Ana da Silva Filipe et al
EPI_ISL_425789,"West of Scotland Specialist Virology Centre, NHSGGC / MRC-University of Glasgow Centre for Virus Research",COVID-19 Genomics UK (COG-UK) Consortium,Ana da Silva Filipe et al
EPI_ISL_433316,"West of Scotland Specialist Virology Centre, NHSGGC / MRC-University of Glasgow Centre for Virus Research",COVID-19 Genomics UK (COG-UK) Consortium,Ana da Silva Filipe et al
EPI_ISL_433317,"West of Scotland Specialist Virology Centre, NHSGGC / MRC-University of Glasgow Centre for Virus Research",COVID-19 Genomics UK (COG-UK) Consortium,Ana da Silva Filipe et al
EPI_ISL_433318,"West of Scotland Specialist Virology Centre, NHSGGC / MRC-University of Glasgow Centre for Virus Research",COVID-19 Genomics UK (COG-UK) Consortium,Ana da Silva Filipe et al
EPI_ISL_439090,"West of Scotland Specialist Virology Centre, NHSGGC / MRC-University of Glasgow Centre for Virus Research",COVID-19 Genomics UK (COG-UK) Consortium,Ana da Silva Filipe et al
EPI_ISL_425790,"West of Scotland Specialist Virology Centre, NHSGGC / MRC-University of Glasgow Centre for Virus Research",COVID-19 Genomics UK (COG-UK) Consortium,Ana da Silva Filipe et al
EPI_ISL_439091,"West of Scotland Specialist Virology Centre, NHSGGC / MRC-University of Glasgow Centre for Virus Research",COVID-19 Genomics UK (COG-UK) Consortium,Ana da Silva Filipe et al
EPI_ISL_439092,"West of Scotland Specialist Virology Centre, NHSGGC / MRC-University of Glasgow Centre for Virus Research",COVID-19 Genomics UK (COG-UK) Consortium,Ana da Silva Filipe et al
EPI_ISL_433319,"West of Scotland Specialist Virology Centre, NHSGGC / MRC-University of Glasgow Centre for Virus Research",COVID-19 Genomics UK (COG-UK) Consortium,Ana da Silva Filipe et al
EPI_ISL_433320,"West of Scotland Specialist Virology Centre, NHSGGC / MRC-University of Glasgow Centre for Virus Research",COVID-19 Genomics UK (COG-UK) Consortium,Ana da Silva Filipe et al
EPI_ISL_425791,"West of Scotland Specialist Virology Centre, NHSGGC / MRC-University of Glasgow Centre for Virus Research",COVID-19 Genomics UK (COG-UK) Consortium,Ana da Silva Filipe et al
EPI_ISL_425792,"West of Scotland Specialist Virology Centre, NHSGGC / MRC-University of Glasgow Centre for Virus Research",COVID-19 Genomics UK (COG-UK) Consortium,Ana da Silva Filipe et al
EPI_ISL_425793,"West of Scotland Specialist Virology Centre, NHSGGC / MRC-University of Glasgow Centre for Virus Research",COVID-19 Genomics UK (COG-UK) Consortium,Ana da Silva Filipe et al
EPI_ISL_425794,"West of Scotland Specialist Virology Centre, NHSGGC / MRC-University of Glasgow Centre for Virus Research",COVID-19 Genomics UK (COG-UK) Consortium,Ana da Silva Filipe et al
EPI_ISL_439093,"West of Scotland Specialist Virology Centre, NHSGGC / MRC-University of Glasgow Centre for Virus Research",COVID-19 Genomics UK (COG-UK) Consortium,Ana da Silva Filipe et al
EPI_ISL_439094,"West of Scotland Specialist Virology Centre, NHSGGC / MRC-University of Glasgow Centre for Virus Research",COVID-19 Genomics UK (COG-UK) Consortium,Ana da Silva Filipe et al
EPI_ISL_425795,"West of Scotland Specialist Virology Centre, NHSGGC / MRC-University of Glasgow Centre for Virus Research",COVID-19 Genomics UK (COG-UK) Consortium,Ana da Silva Filipe et al
EPI_ISL_425796,"West of Scotland Specialist Virology Centre, NHSGGC / MRC-University of Glasgow Centre for Virus Research",COVID-19 Genomics UK (COG-UK) Consortium,Ana da Silva Filipe et al
EPI_ISL_478162,"West of Scotland Specialist Virology Centre, NHSGGC / MRC-University of Glasgow Centre for Virus Research",COVID-19 Genomics UK (COG-UK) Consortium,Ana da Silva Filipe et al
EPI_ISL_425797,"West of Scotland Specialist Virology Centre, NHSGGC / MRC-University of Glasgow Centre for Virus Research",COVID-19 Genomics UK (COG-UK) Consortium,Ana da Silva Filipe et al
EPI_ISL_439095,"West of Scotland Specialist Virology Centre, NHSGGC / MRC-University of Glasgow Centre for Virus Research",COVID-19 Genomics UK (COG-UK) Consortium,Ana da Silva Filipe et al
EPI_ISL_433321,"West of Scotland Specialist Virology Centre, NHSGGC / MRC-University of Glasgow Centre for Virus Research",COVID-19 Genomics UK (COG-UK) Consortium,Ana da Silva Filipe et al
EPI_ISL_433322,"West of Scotland Specialist Virology Centre, NHSGGC / MRC-University of Glasgow Centre for Virus Research",COVID-19 Genomics UK (COG-UK) Consortium,Ana da Silva Filipe et al
EPI_ISL_425798,"West of Scotland Specialist Virology Centre, NHSGGC / MRC-University of Glasgow Centre for Virus Research",COVID-19 Genomics UK (COG-UK) Consortium,Ana da Silva Filipe et al
EPI_ISL_433323,"West of Scotland Specialist Virology Centre, NHSGGC / MRC-University of Glasgow Centre for Virus Research",COVID-19 Genomics UK (COG-UK) Consortium,Ana da Silva Filipe et al
EPI_ISL_425799,"West of Scotland Specialist Virology Centre, NHSGGC / MRC-University of Glasgow Centre for Virus Research",COVID-19 Genomics UK (COG-UK) Consortium,Ana da Silva Filipe et al
EPI_ISL_433324,"West of Scotland Specialist Virology Centre, NHSGGC / MRC-University of Glasgow Centre for Virus Research",COVID-19 Genomics UK (COG-UK) Consortium,Ana da Silva Filipe et al
EPI_ISL_433325,"West of Scotland Specialist Virology Centre, NHSGGC / MRC-University of Glasgow Centre for Virus Research",COVID-19 Genomics UK (COG-UK) Consortium,Ana da Silva Filipe et al
EPI_ISL_425800,"West of Scotland Specialist Virology Centre, NHSGGC / MRC-University of Glasgow Centre for Virus Research",COVID-19 Genomics UK (COG-UK) Consortium,Ana da Silva Filipe et al
EPI_ISL_433326,"West of Scotland Specialist Virology Centre, NHSGGC / MRC-University of Glasgow Centre for Virus Research",COVID-19 Genomics UK (COG-UK) Consortium,Ana da Silva Filipe et al
EPI_ISL_439096,"West of Scotland Specialist Virology Centre, NHSGGC / MRC-University of Glasgow Centre for Virus Research",COVID-19 Genomics UK (COG-UK) Consortium,Ana da Silva Filipe et al
EPI_ISL_425801,"West of Scotland Specialist Virology Centre, NHSGGC / MRC-University of Glasgow Centre for Virus Research",COVID-19 Genomics UK (COG-UK) Consortium,Ana da Silva Filipe et al
EPI_ISL_433327,"West of Scotland Specialist Virology Centre, NHSGGC / MRC-University of Glasgow Centre for Virus Research",COVID-19 Genomics UK (COG-UK) Consortium,Ana da Silva Filipe et al
EPI_ISL_433328,"West of Scotland Specialist Virology Centre, NHSGGC / MRC-University of Glasgow Centre for Virus Research",COVID-19 Genomics UK (COG-UK) Consortium,Ana da Silva Filipe et al
EPI_ISL_433329,"West of Scotland Specialist Virology Centre, NHSGGC / MRC-University of Glasgow Centre for Virus Research",COVID-19 Genomics UK (COG-UK) Consortium,Ana da Silva Filipe et al
EPI_ISL_425802,"West of Scotland Specialist Virology Centre, NHSGGC / MRC-University of Glasgow Centre for Virus Research",COVID-19 Genomics UK (COG-UK) Consortium,Ana da Silva Filipe et al
EPI_ISL_433330,"West of Scotland Specialist Virology Centre, NHSGGC / MRC-University of Glasgow Centre for Virus Research",COVID-19 Genomics UK (COG-UK) Consortium,Ana da Silva Filipe et al
EPI_ISL_433331,"West of Scotland Specialist Virology Centre, NHSGGC / MRC-University of Glasgow Centre for Virus Research",COVID-19 Genomics UK (COG-UK) Consortium,Ana da Silva Filipe et al
EPI_ISL_433332,"West of Scotland Specialist Virology Centre, NHSGGC / MRC-University of Glasgow Centre for Virus Research",COVID-19 Genomics UK (COG-UK) Consortium,Ana da Silva Filipe et al
EPI_ISL_439097,"West of Scotland Specialist Virology Centre, NHSGGC / MRC-University of Glasgow Centre for Virus Research",COVID-19 Genomics UK (COG-UK) Consortium,Ana da Silva Filipe et al
EPI_ISL_425803,"West of Scotland Specialist Virology Centre, NHSGGC / MRC-University of Glasgow Centre for Virus Research",COVID-19 Genomics UK (COG-UK) Consortium,Ana da Silva Filipe et al
EPI_ISL_439098,"West of Scotland Specialist Virology Centre, NHSGGC / MRC-University of Glasgow Centre for Virus Research",COVID-19 Genomics UK (COG-UK) Consortium,Ana da Silva Filipe et al
EPI_ISL_425804,"West of Scotland Specialist Virology Centre, NHSGGC / MRC-University of Glasgow Centre for Virus Research",COVID-19 Genomics UK (COG-UK) Consortium,Ana da Silva Filipe et al
EPI_ISL_439099,"West of Scotland Specialist Virology Centre, NHSGGC / MRC-University of Glasgow Centre for Virus Research",COVID-19 Genomics UK (COG-UK) Consortium,Ana da Silva Filipe et al
EPI_ISL_439100,"West of Scotland Specialist Virology Centre, NHSGGC / MRC-University of Glasgow Centre for Virus Research",COVID-19 Genomics UK (COG-UK) Consortium,Ana da Silva Filipe et al
EPI_ISL_433333,"West of Scotland Specialist Virology Centre, NHSGGC / MRC-University of Glasgow Centre for Virus Research",COVID-19 Genomics UK (COG-UK) Consortium,Ana da Silva Filipe et al
EPI_ISL_425805,"West of Scotland Specialist Virology Centre, NHSGGC / MRC-University of Glasgow Centre for Virus Research",COVID-19 Genomics UK (COG-UK) Consortium,Ana da Silva Filipe et al
EPI_ISL_439101,"West of Scotland Specialist Virology Centre, NHSGGC / MRC-University of Glasgow Centre for Virus Research",COVID-19 Genomics UK (COG-UK) Consortium,Ana da Silva Filipe et al
EPI_ISL_433334,"West of Scotland Specialist Virology Centre, NHSGGC / MRC-University of Glasgow Centre for Virus Research",COVID-19 Genomics UK (COG-UK) Consortium,Ana da Silva Filipe et al
EPI_ISL_439102,"West of Scotland Specialist Virology Centre, NHSGGC / MRC-University of Glasgow Centre for Virus Research",COVID-19 Genomics UK (COG-UK) Consortium,Ana da Silva Filipe et al
EPI_ISL_433335,"West of Scotland Specialist Virology Centre, NHSGGC / MRC-University of Glasgow Centre for Virus Research",COVID-19 Genomics UK (COG-UK) Consortium,Ana da Silva Filipe et al
EPI_ISL_433336,"West of Scotland Specialist Virology Centre, NHSGGC / MRC-University of Glasgow Centre for Virus Research",COVID-19 Genomics UK (COG-UK) Consortium,Ana da Silva Filipe et al
EPI_ISL_439103,"West of Scotland Specialist Virology Centre, NHSGGC / MRC-University of Glasgow Centre for Virus Research",COVID-19 Genomics UK (COG-UK) Consortium,Ana da Silva Filipe et al
EPI_ISL_425806,"West of Scotland Specialist Virology Centre, NHSGGC / MRC-University of Glasgow Centre for Virus Research",COVID-19 Genomics UK (COG-UK) Consortium,Ana da Silva Filipe et al
EPI_ISL_439104,"West of Scotland Specialist Virology Centre, NHSGGC / MRC-University of Glasgow Centre for Virus Research",COVID-19 Genomics UK (COG-UK) Consortium,Ana da Silva Filipe et al
EPI_ISL_439105,"West of Scotland Specialist Virology Centre, NHSGGC / MRC-University of Glasgow Centre for Virus Research",COVID-19 Genomics UK (COG-UK) Consortium,Ana da Silva Filipe et al
EPI_ISL_439106,"West of Scotland Specialist Virology Centre, NHSGGC / MRC-University of Glasgow Centre for Virus Research",COVID-19 Genomics UK (COG-UK) Consortium,Ana da Silva Filipe et al
EPI_ISL_439107,"West of Scotland Specialist Virology Centre, NHSGGC / MRC-University of Glasgow Centre for Virus Research",COVID-19 Genomics UK (COG-UK) Consortium,Ana da Silva Filipe et al
EPI_ISL_425807,"West of Scotland Specialist Virology Centre, NHSGGC / MRC-University of Glasgow Centre for Virus Research",COVID-19 Genomics UK (COG-UK) Consortium,Ana da Silva Filipe et al
EPI_ISL_439108,"West of Scotland Specialist Virology Centre, NHSGGC / MRC-University of Glasgow Centre for Virus Research",COVID-19 Genomics UK (COG-UK) Consortium,Ana da Silva Filipe et al
EPI_ISL_433337,"West of Scotland Specialist Virology Centre, NHSGGC / MRC-University of Glasgow Centre for Virus Research",COVID-19 Genomics UK (COG-UK) Consortium,Ana da Silva Filipe et al
EPI_ISL_425808,"West of Scotland Specialist Virology Centre, NHSGGC / MRC-University of Glasgow Centre for Virus Research",COVID-19 Genomics UK (COG-UK) Consortium,Ana da Silva Filipe et al
EPI_ISL_433338,"West of Scotland Specialist Virology Centre, NHSGGC / MRC-University of Glasgow Centre for Virus Research",COVID-19 Genomics UK (COG-UK) Consortium,Ana da Silva Filipe et al
EPI_ISL_433339,"West of Scotland Specialist Virology Centre, NHSGGC / MRC-University of Glasgow Centre for Virus Research",COVID-19 Genomics UK (COG-UK) Consortium,Ana da Silva Filipe et al
EPI_ISL_439109,"West of Scotland Specialist Virology Centre, NHSGGC / MRC-University of Glasgow Centre for Virus Research",COVID-19 Genomics UK (COG-UK) Consortium,Ana da Silva Filipe et al
EPI_ISL_439110,"West of Scotland Specialist Virology Centre, NHSGGC / MRC-University of Glasgow Centre for Virus Research",COVID-19 Genomics UK (COG-UK) Consortium,Ana da Silva Filipe et al
EPI_ISL_433340,"West of Scotland Specialist Virology Centre, NHSGGC / MRC-University of Glasgow Centre for Virus Research",COVID-19 Genomics UK (COG-UK) Consortium,Ana da Silva Filipe et al
EPI_ISL_425809,"West of Scotland Specialist Virology Centre, NHSGGC / MRC-University of Glasgow Centre for Virus Research",COVID-19 Genomics UK (COG-UK) Consortium,Ana da Silva Filipe et al
EPI_ISL_439111,"West of Scotland Specialist Virology Centre, NHSGGC / MRC-University of Glasgow Centre for Virus Research",COVID-19 Genomics UK (COG-UK) Consortium,Ana da Silva Filipe et al
EPI_ISL_439112,"West of Scotland Specialist Virology Centre, NHSGGC / MRC-University of Glasgow Centre for Virus Research",COVID-19 Genomics UK (COG-UK) Consortium,Ana da Silva Filipe et al
EPI_ISL_433341,"West of Scotland Specialist Virology Centre, NHSGGC / MRC-University of Glasgow Centre for Virus Research",COVID-19 Genomics UK (COG-UK) Consortium,Ana da Silva Filipe et al
EPI_ISL_439113,"West of Scotland Specialist Virology Centre, NHSGGC / MRC-University of Glasgow Centre for Virus Research",COVID-19 Genomics UK (COG-UK) Consortium,Ana da Silva Filipe et al
EPI_ISL_425810,"West of Scotland Specialist Virology Centre, NHSGGC / MRC-University of Glasgow Centre for Virus Research",COVID-19 Genomics UK (COG-UK) Consortium,Ana da Silva Filipe et al
EPI_ISL_433342,"West of Scotland Specialist Virology Centre, NHSGGC / MRC-University of Glasgow Centre for Virus Research",COVID-19 Genomics UK (COG-UK) Consortium,Ana da Silva Filipe et al
EPI_ISL_433343,"West of Scotland Specialist Virology Centre, NHSGGC / MRC-University of Glasgow Centre for Virus Research",COVID-19 Genomics UK (COG-UK) Consortium,Ana da Silva Filipe et al
EPI_ISL_439114,"West of Scotland Specialist Virology Centre, NHSGGC / MRC-University of Glasgow Centre for Virus Research",COVID-19 Genomics UK (COG-UK) Consortium,Ana da Silva Filipe et al
EPI_ISL_433344,"West of Scotland Specialist Virology Centre, NHSGGC / MRC-University of Glasgow Centre for Virus Research",COVID-19 Genomics UK (COG-UK) Consortium,Ana da Silva Filipe et al
EPI_ISL_433345,"West of Scotland Specialist Virology Centre, NHSGGC / MRC-University of Glasgow Centre for Virus Research",COVID-19 Genomics UK (COG-UK) Consortium,Ana da Silva Filipe et al
EPI_ISL_439115,"West of Scotland Specialist Virology Centre, NHSGGC / MRC-University of Glasgow Centre for Virus Research",COVID-19 Genomics UK (COG-UK) Consortium,Ana da Silva Filipe et al
EPI_ISL_439116,"West of Scotland Specialist Virology Centre, NHSGGC / MRC-University of Glasgow Centre for Virus Research",COVID-19 Genomics UK (COG-UK) Consortium,Ana da Silva Filipe et al
EPI_ISL_433346,"West of Scotland Specialist Virology Centre, NHSGGC / MRC-University of Glasgow Centre for Virus Research",COVID-19 Genomics UK (COG-UK) Consortium,Ana da Silva Filipe et al
EPI_ISL_439117,"West of Scotland Specialist Virology Centre, NHSGGC / MRC-University of Glasgow Centre for Virus Research",COVID-19 Genomics UK (COG-UK) Consortium,Ana da Silva Filipe et al
EPI_ISL_439118,"West of Scotland Specialist Virology Centre, NHSGGC / MRC-University of Glasgow Centre for Virus Research",COVID-19 Genomics UK (COG-UK) Consortium,Ana da Silva Filipe et al
EPI_ISL_433347,"West of Scotland Specialist Virology Centre, NHSGGC / MRC-University of Glasgow Centre for Virus Research",COVID-19 Genomics UK (COG-UK) Consortium,Ana da Silva Filipe et al
EPI_ISL_439119,"West of Scotland Specialist Virology Centre, NHSGGC / MRC-University of Glasgow Centre for Virus Research",COVID-19 Genomics UK (COG-UK) Consortium,Ana da Silva Filipe et al
EPI_ISL_425811,"West of Scotland Specialist Virology Centre, NHSGGC / MRC-University of Glasgow Centre for Virus Research",COVID-19 Genomics UK (COG-UK) Consortium,Ana da Silva Filipe et al
EPI_ISL_433348,"West of Scotland Specialist Virology Centre, NHSGGC / MRC-University of Glasgow Centre for Virus Research",COVID-19 Genomics UK (COG-UK) Consortium,Ana da Silva Filipe et al
EPI_ISL_461705,"West of Scotland Specialist Virology Centre, NHSGGC / MRC-University of Glasgow Centre for Virus Research",COVID-19 Genomics UK (COG-UK) Consortium,Ana da Silva Filipe et al
EPI_ISL_439120,"West of Scotland Specialist Virology Centre, NHSGGC / MRC-University of Glasgow Centre for Virus Research",COVID-19 Genomics UK (COG-UK) Consortium,Ana da Silva Filipe et al
EPI_ISL_433349,"West of Scotland Specialist Virology Centre, NHSGGC / MRC-University of Glasgow Centre for Virus Research",COVID-19 Genomics UK (COG-UK) Consortium,Ana da Silva Filipe et al
EPI_ISL_439121,"West of Scotland Specialist Virology Centre, NHSGGC / MRC-University of Glasgow Centre for Virus Research",COVID-19 Genomics UK (COG-UK) Consortium,Ana da Silva Filipe et al
EPI_ISL_433350,"West of Scotland Specialist Virology Centre, NHSGGC / MRC-University of Glasgow Centre for Virus Research",COVID-19 Genomics UK (COG-UK) Consortium,Ana da Silva Filipe et al
EPI_ISL_425812,"West of Scotland Specialist Virology Centre, NHSGGC / MRC-University of Glasgow Centre for Virus Research",COVID-19 Genomics UK (COG-UK) Consortium,Ana da Silva Filipe et al
EPI_ISL_433351,"West of Scotland Specialist Virology Centre, NHSGGC / MRC-University of Glasgow Centre for Virus Research",COVID-19 Genomics UK (COG-UK) Consortium,Ana da Silva Filipe et al
EPI_ISL_433352,"West of Scotland Specialist Virology Centre, NHSGGC / MRC-University of Glasgow Centre for Virus Research",COVID-19 Genomics UK (COG-UK) Consortium,Ana da Silva Filipe et al
EPI_ISL_456889,"West of Scotland Specialist Virology Centre, NHSGGC / MRC-University of Glasgow Centre for Virus Research",COVID-19 Genomics UK (COG-UK) Consortium,Ana da Silva Filipe et al
EPI_ISL_433353,"West of Scotland Specialist Virology Centre, NHSGGC / MRC-University of Glasgow Centre for Virus Research",COVID-19 Genomics UK (COG-UK) Consortium,Ana da Silva Filipe et al
EPI_ISL_439122,"West of Scotland Specialist Virology Centre, NHSGGC / MRC-University of Glasgow Centre for Virus Research",COVID-19 Genomics UK (COG-UK) Consortium,Ana da Silva Filipe et al
EPI_ISL_433354,"West of Scotland Specialist Virology Centre, NHSGGC / MRC-University of Glasgow Centre for Virus Research",COVID-19 Genomics UK (COG-UK) Consortium,Ana da Silva Filipe et al
EPI_ISL_439123,"West of Scotland Specialist Virology Centre, NHSGGC / MRC-University of Glasgow Centre for Virus Research",COVID-19 Genomics UK (COG-UK) Consortium,Ana da Silva Filipe et al
EPI_ISL_433355,"West of Scotland Specialist Virology Centre, NHSGGC / MRC-University of Glasgow Centre for Virus Research",COVID-19 Genomics UK (COG-UK) Consortium,Ana da Silva Filipe et al
EPI_ISL_439124,"West of Scotland Specialist Virology Centre, NHSGGC / MRC-University of Glasgow Centre for Virus Research",COVID-19 Genomics UK (COG-UK) Consortium,Ana da Silva Filipe et al
EPI_ISL_439125,"West of Scotland Specialist Virology Centre, NHSGGC / MRC-University of Glasgow Centre for Virus Research",COVID-19 Genomics UK (COG-UK) Consortium,Ana da Silva Filipe et al
EPI_ISL_433356,"West of Scotland Specialist Virology Centre, NHSGGC / MRC-University of Glasgow Centre for Virus Research",COVID-19 Genomics UK (COG-UK) Consortium,Ana da Silva Filipe et al
EPI_ISL_439126,"West of Scotland Specialist Virology Centre, NHSGGC / MRC-University of Glasgow Centre for Virus Research",COVID-19 Genomics UK (COG-UK) Consortium,Ana da Silva Filipe et al
EPI_ISL_439127,"West of Scotland Specialist Virology Centre, NHSGGC / MRC-University of Glasgow Centre for Virus Research",COVID-19 Genomics UK (COG-UK) Consortium,Ana da Silva Filipe et al
EPI_ISL_439128,"West of Scotland Specialist Virology Centre, NHSGGC / MRC-University of Glasgow Centre for Virus Research",COVID-19 Genomics UK (COG-UK) Consortium,Ana da Silva Filipe et al
EPI_ISL_439129,"West of Scotland Specialist Virology Centre, NHSGGC / MRC-University of Glasgow Centre for Virus Research",COVID-19 Genomics UK (COG-UK) Consortium,Ana da Silva Filipe et al
EPI_ISL_439130,"West of Scotland Specialist Virology Centre, NHSGGC / MRC-University of Glasgow Centre for Virus Research",COVID-19 Genomics UK (COG-UK) Consortium,Ana da Silva Filipe et al
EPI_ISL_425813,"West of Scotland Specialist Virology Centre, NHSGGC / MRC-University of Glasgow Centre for Virus Research",COVID-19 Genomics UK (COG-UK) Consortium,Ana da Silva Filipe et al
EPI_ISL_439131,"West of Scotland Specialist Virology Centre, NHSGGC / MRC-University of Glasgow Centre for Virus Research",COVID-19 Genomics UK (COG-UK) Consortium,Ana da Silva Filipe et al
EPI_ISL_439132,"West of Scotland Specialist Virology Centre, NHSGGC / MRC-University of Glasgow Centre for Virus Research",COVID-19 Genomics UK (COG-UK) Consortium,Ana da Silva Filipe et al
EPI_ISL_425814,"West of Scotland Specialist Virology Centre, NHSGGC / MRC-University of Glasgow Centre for Virus Research",COVID-19 Genomics UK (COG-UK) Consortium,Ana da Silva Filipe et al
EPI_ISL_439133,"West of Scotland Specialist Virology Centre, NHSGGC / MRC-University of Glasgow Centre for Virus Research",COVID-19 Genomics UK (COG-UK) Consortium,Ana da Silva Filipe et al
EPI_ISL_433357,"West of Scotland Specialist Virology Centre, NHSGGC / MRC-University of Glasgow Centre for Virus Research",COVID-19 Genomics UK (COG-UK) Consortium,Ana da Silva Filipe et al
EPI_ISL_433358,"West of Scotland Specialist Virology Centre, NHSGGC / MRC-University of Glasgow Centre for Virus Research",COVID-19 Genomics UK (COG-UK) Consortium,Ana da Silva Filipe et al
EPI_ISL_433359,"West of Scotland Specialist Virology Centre, NHSGGC / MRC-University of Glasgow Centre for Virus Research",COVID-19 Genomics UK (COG-UK) Consortium,Ana da Silva Filipe et al
EPI_ISL_425815,"West of Scotland Specialist Virology Centre, NHSGGC / MRC-University of Glasgow Centre for Virus Research",COVID-19 Genomics UK (COG-UK) Consortium,Ana da Silva Filipe et al
EPI_ISL_439134,"West of Scotland Specialist Virology Centre, NHSGGC / MRC-University of Glasgow Centre for Virus Research",COVID-19 Genomics UK (COG-UK) Consortium,Ana da Silva Filipe et al
EPI_ISL_439135,"West of Scotland Specialist Virology Centre, NHSGGC / MRC-University of Glasgow Centre for Virus Research",COVID-19 Genomics UK (COG-UK) Consortium,Ana da Silva Filipe et al
EPI_ISL_433360,"West of Scotland Specialist Virology Centre, NHSGGC / MRC-University of Glasgow Centre for Virus Research",COVID-19 Genomics UK (COG-UK) Consortium,Ana da Silva Filipe et al
EPI_ISL_433361,"West of Scotland Specialist Virology Centre, NHSGGC / MRC-University of Glasgow Centre for Virus Research",COVID-19 Genomics UK (COG-UK) Consortium,Ana da Silva Filipe et al
EPI_ISL_439136,"West of Scotland Specialist Virology Centre, NHSGGC / MRC-University of Glasgow Centre for Virus Research",COVID-19 Genomics UK (COG-UK) Consortium,Ana da Silva Filipe et al
EPI_ISL_433362,"West of Scotland Specialist Virology Centre, NHSGGC / MRC-University of Glasgow Centre for Virus Research",COVID-19 Genomics UK (COG-UK) Consortium,Ana da Silva Filipe et al
EPI_ISL_433364,"West of Scotland Specialist Virology Centre, NHSGGC / MRC-University of Glasgow Centre for Virus Research",COVID-19 Genomics UK (COG-UK) Consortium,Ana da Silva Filipe et al
EPI_ISL_439137,"West of Scotland Specialist Virology Centre, NHSGGC / MRC-University of Glasgow Centre for Virus Research",COVID-19 Genomics UK (COG-UK) Consortium,Ana da Silva Filipe et al
EPI_ISL_439138,"West of Scotland Specialist Virology Centre, NHSGGC / MRC-University of Glasgow Centre for Virus Research",COVID-19 Genomics UK (COG-UK) Consortium,Ana da Silva Filipe et al
EPI_ISL_425816,"West of Scotland Specialist Virology Centre, NHSGGC / MRC-University of Glasgow Centre for Virus Research",COVID-19 Genomics UK (COG-UK) Consortium,Ana da Silva Filipe et al
EPI_ISL_433365,"West of Scotland Specialist Virology Centre, NHSGGC / MRC-University of Glasgow Centre for Virus Research",COVID-19 Genomics UK (COG-UK) Consortium,Ana da Silva Filipe et al
EPI_ISL_439139,"West of Scotland Specialist Virology Centre, NHSGGC / MRC-University of Glasgow Centre for Virus Research",COVID-19 Genomics UK (COG-UK) Consortium,Ana da Silva Filipe et al
EPI_ISL_433366,"West of Scotland Specialist Virology Centre, NHSGGC / MRC-University of Glasgow Centre for Virus Research",COVID-19 Genomics UK (COG-UK) Consortium,Ana da Silva Filipe et al
EPI_ISL_433367,"West of Scotland Specialist Virology Centre, NHSGGC / MRC-University of Glasgow Centre for Virus Research",COVID-19 Genomics UK (COG-UK) Consortium,Ana da Silva Filipe et al
EPI_ISL_433368,"West of Scotland Specialist Virology Centre, NHSGGC / MRC-University of Glasgow Centre for Virus Research",COVID-19 Genomics UK (COG-UK) Consortium,Ana da Silva Filipe et al
EPI_ISL_425817,"West of Scotland Specialist Virology Centre, NHSGGC / MRC-University of Glasgow Centre for Virus Research",COVID-19 Genomics UK (COG-UK) Consortium,Ana da Silva Filipe et al
EPI_ISL_433369,"West of Scotland Specialist Virology Centre, NHSGGC / MRC-University of Glasgow Centre for Virus Research",COVID-19 Genomics UK (COG-UK) Consortium,Ana da Silva Filipe et al
EPI_ISL_433370,"West of Scotland Specialist Virology Centre, NHSGGC / MRC-University of Glasgow Centre for Virus Research",COVID-19 Genomics UK (COG-UK) Consortium,Ana da Silva Filipe et al
EPI_ISL_439140,"West of Scotland Specialist Virology Centre, NHSGGC / MRC-University of Glasgow Centre for Virus Research",COVID-19 Genomics UK (COG-UK) Consortium,Ana da Silva Filipe et al
EPI_ISL_439141,"West of Scotland Specialist Virology Centre, NHSGGC / MRC-University of Glasgow Centre for Virus Research",COVID-19 Genomics UK (COG-UK) Consortium,Ana da Silva Filipe et al
EPI_ISL_433371,"West of Scotland Specialist Virology Centre, NHSGGC / MRC-University of Glasgow Centre for Virus Research",COVID-19 Genomics UK (COG-UK) Consortium,Ana da Silva Filipe et al
EPI_ISL_439142,"West of Scotland Specialist Virology Centre, NHSGGC / MRC-University of Glasgow Centre for Virus Research",COVID-19 Genomics UK (COG-UK) Consortium,Ana da Silva Filipe et al
EPI_ISL_425818,"West of Scotland Specialist Virology Centre, NHSGGC / MRC-University of Glasgow Centre for Virus Research",COVID-19 Genomics UK (COG-UK) Consortium,Ana da Silva Filipe et al
EPI_ISL_473782,"West of Scotland Specialist Virology Centre, NHSGGC / MRC-University of Glasgow Centre for Virus Research",COVID-19 Genomics UK (COG-UK) Consortium,Ana da Silva Filipe et al
EPI_ISL_439143,"West of Scotland Specialist Virology Centre, NHSGGC / MRC-University of Glasgow Centre for Virus Research",COVID-19 Genomics UK (COG-UK) Consortium,Ana da Silva Filipe et al
EPI_ISL_433372,"West of Scotland Specialist Virology Centre, NHSGGC / MRC-University of Glasgow Centre for Virus Research",COVID-19 Genomics UK (COG-UK) Consortium,Ana da Silva Filipe et al
EPI_ISL_433373,"West of Scotland Specialist Virology Centre, NHSGGC / MRC-University of Glasgow Centre for Virus Research",COVID-19 Genomics UK (COG-UK) Consortium,Ana da Silva Filipe et al
EPI_ISL_425819,"Virology Department, Royal Infirmary of Edinburgh, NHS Lothian / School of Biological Sciences, University of Edinburgh / Institute of Genetics and Molecular Medicine, University of Edinburgh",COVID-19 Genomics UK (COG-UK) Consortium,McHugh M et al
EPI_ISL_415640,"Virology Department, Royal Infirmary of Edinburgh, NHS Lothian","Virology Department, Royal Infirmary of Edinburgh, NHS Lothian",McHugh M et al
EPI_ISL_415629,"Virology Department, Royal Infirmary of Edinburgh, NHS Lothian","Virology Department, Royal Infirmary of Edinburgh, NHS Lothian",McHugh M et al
EPI_ISL_415632,"Virology Department, Royal Infirmary of Edinburgh, NHS Lothian","Virology Department, Royal Infirmary of Edinburgh, NHS Lothian",McHugh M et al
EPI_ISL_415633,"Virology Department, Royal Infirmary of Edinburgh, NHS Lothian","Virology Department, Royal Infirmary of Edinburgh, NHS Lothian",McHugh M et al
EPI_ISL_415634,"Virology Department, Royal Infirmary of Edinburgh, NHS Lothian","Virology Department, Royal Infirmary of Edinburgh, NHS Lothian",McHugh M et al
EPI_ISL_415635,"Virology Department, Royal Infirmary of Edinburgh, NHS Lothian","Virology Department, Royal Infirmary of Edinburgh, NHS Lothian",McHugh M et al
EPI_ISL_415636,"Virology Department, Royal Infirmary of Edinburgh, NHS Lothian","Virology Department, Royal Infirmary of Edinburgh, NHS Lothian",McHugh M et al
EPI_ISL_415637,"Virology Department, Royal Infirmary of Edinburgh, NHS Lothian","Virology Department, Royal Infirmary of Edinburgh, NHS Lothian",McHugh M et al
EPI_ISL_415638,"Virology Department, Royal Infirmary of Edinburgh, NHS Lothian","Virology Department, Royal Infirmary of Edinburgh, NHS Lothian",McHugh M et al
EPI_ISL_415639,"Virology Department, Royal Infirmary of Edinburgh, NHS Lothian","Virology Department, Royal Infirmary of Edinburgh, NHS Lothian",McHugh M et al
EPI_ISL_425820,"Virology Department, Royal Infirmary of Edinburgh, NHS Lothian / School of Biological Sciences, University of Edinburgh / Institute of Genetics and Molecular Medicine, University of Edinburgh",COVID-19 Genomics UK (COG-UK) Consortium,McHugh M et al
EPI_ISL_425821,"Virology Department, Royal Infirmary of Edinburgh, NHS Lothian / School of Biological Sciences, University of Edinburgh / Institute of Genetics and Molecular Medicine, University of Edinburgh",COVID-19 Genomics UK (COG-UK) Consortium,McHugh M et al
EPI_ISL_425822,"Virology Department, Royal Infirmary of Edinburgh, NHS Lothian / School of Biological Sciences, University of Edinburgh / Institute of Genetics and Molecular Medicine, University of Edinburgh",COVID-19 Genomics UK (COG-UK) Consortium,McHugh M et al
EPI_ISL_425823,"Virology Department, Royal Infirmary of Edinburgh, NHS Lothian / School of Biological Sciences, University of Edinburgh / Institute of Genetics and Molecular Medicine, University of Edinburgh",COVID-19 Genomics UK (COG-UK) Consortium,McHugh M et al
EPI_ISL_425824,"Virology Department, Royal Infirmary of Edinburgh, NHS Lothian / School of Biological Sciences, University of Edinburgh / Institute of Genetics and Molecular Medicine, University of Edinburgh",COVID-19 Genomics UK (COG-UK) Consortium,McHugh M et al
EPI_ISL_425825,"Virology Department, Royal Infirmary of Edinburgh, NHS Lothian / School of Biological Sciences, University of Edinburgh / Institute of Genetics and Molecular Medicine, University of Edinburgh",COVID-19 Genomics UK (COG-UK) Consortium,McHugh M et al
EPI_ISL_425826,"Virology Department, Royal Infirmary of Edinburgh, NHS Lothian / School of Biological Sciences, University of Edinburgh / Institute of Genetics and Molecular Medicine, University of Edinburgh",COVID-19 Genomics UK (COG-UK) Consortium,McHugh M et al
EPI_ISL_425827,"Virology Department, Royal Infirmary of Edinburgh, NHS Lothian / School of Biological Sciences, University of Edinburgh / Institute of Genetics and Molecular Medicine, University of Edinburgh",COVID-19 Genomics UK (COG-UK) Consortium,McHugh M et al
EPI_ISL_425828,"Virology Department, Royal Infirmary of Edinburgh, NHS Lothian / School of Biological Sciences, University of Edinburgh / Institute of Genetics and Molecular Medicine, University of Edinburgh",COVID-19 Genomics UK (COG-UK) Consortium,McHugh M et al
EPI_ISL_425829,"Virology Department, Royal Infirmary of Edinburgh, NHS Lothian / School of Biological Sciences, University of Edinburgh / Institute of Genetics and Molecular Medicine, University of Edinburgh",COVID-19 Genomics UK (COG-UK) Consortium,McHugh M et al
EPI_ISL_425830,"Virology Department, Royal Infirmary of Edinburgh, NHS Lothian / School of Biological Sciences, University of Edinburgh / Institute of Genetics and Molecular Medicine, University of Edinburgh",COVID-19 Genomics UK (COG-UK) Consortium,McHugh M et al
EPI_ISL_425831,"Virology Department, Royal Infirmary of Edinburgh, NHS Lothian / School of Biological Sciences, University of Edinburgh / Institute of Genetics and Molecular Medicine, University of Edinburgh",COVID-19 Genomics UK (COG-UK) Consortium,McHugh M et al
EPI_ISL_425832,"Virology Department, Royal Infirmary of Edinburgh, NHS Lothian / School of Biological Sciences, University of Edinburgh / Institute of Genetics and Molecular Medicine, University of Edinburgh",COVID-19 Genomics UK (COG-UK) Consortium,McHugh M et al
EPI_ISL_425833,"Virology Department, Royal Infirmary of Edinburgh, NHS Lothian / School of Biological Sciences, University of Edinburgh / Institute of Genetics and Molecular Medicine, University of Edinburgh",COVID-19 Genomics UK (COG-UK) Consortium,McHugh M et al
EPI_ISL_425834,"Virology Department, Royal Infirmary of Edinburgh, NHS Lothian / School of Biological Sciences, University of Edinburgh / Institute of Genetics and Molecular Medicine, University of Edinburgh",COVID-19 Genomics UK (COG-UK) Consortium,McHugh M et al
EPI_ISL_425835,"Virology Department, Royal Infirmary of Edinburgh, NHS Lothian / School of Biological Sciences, University of Edinburgh / Institute of Genetics and Molecular Medicine, University of Edinburgh",COVID-19 Genomics UK (COG-UK) Consortium,McHugh M et al
EPI_ISL_425836,"Virology Department, Royal Infirmary of Edinburgh, NHS Lothian / School of Biological Sciences, University of Edinburgh / Institute of Genetics and Molecular Medicine, University of Edinburgh",COVID-19 Genomics UK (COG-UK) Consortium,McHugh M et al
EPI_ISL_425837,"Virology Department, Royal Infirmary of Edinburgh, NHS Lothian / School of Biological Sciences, University of Edinburgh / Institute of Genetics and Molecular Medicine, University of Edinburgh",COVID-19 Genomics UK (COG-UK) Consortium,McHugh M et al
EPI_ISL_425838,"Virology Department, Royal Infirmary of Edinburgh, NHS Lothian / School of Biological Sciences, University of Edinburgh / Institute of Genetics and Molecular Medicine, University of Edinburgh",COVID-19 Genomics UK (COG-UK) Consortium,McHugh M et al
EPI_ISL_425839,"Virology Department, Royal Infirmary of Edinburgh, NHS Lothian / School of Biological Sciences, University of Edinburgh / Institute of Genetics and Molecular Medicine, University of Edinburgh",COVID-19 Genomics UK (COG-UK) Consortium,McHugh M et al
EPI_ISL_425840,"Virology Department, Royal Infirmary of Edinburgh, NHS Lothian / School of Biological Sciences, University of Edinburgh / Institute of Genetics and Molecular Medicine, University of Edinburgh",COVID-19 Genomics UK (COG-UK) Consortium,McHugh M et al
EPI_ISL_425841,"Virology Department, Royal Infirmary of Edinburgh, NHS Lothian / School of Biological Sciences, University of Edinburgh / Institute of Genetics and Molecular Medicine, University of Edinburgh",COVID-19 Genomics UK (COG-UK) Consortium,McHugh M et al
EPI_ISL_425842,"Virology Department, Royal Infirmary of Edinburgh, NHS Lothian / School of Biological Sciences, University of Edinburgh / Institute of Genetics and Molecular Medicine, University of Edinburgh",COVID-19 Genomics UK (COG-UK) Consortium,McHugh M et al
EPI_ISL_425843,"Virology Department, Royal Infirmary of Edinburgh, NHS Lothian / School of Biological Sciences, University of Edinburgh / Institute of Genetics and Molecular Medicine, University of Edinburgh",COVID-19 Genomics UK (COG-UK) Consortium,McHugh M et al
EPI_ISL_425844,"Virology Department, Royal Infirmary of Edinburgh, NHS Lothian / School of Biological Sciences, University of Edinburgh / Institute of Genetics and Molecular Medicine, University of Edinburgh",COVID-19 Genomics UK (COG-UK) Consortium,McHugh M et al
EPI_ISL_425845,"Virology Department, Royal Infirmary of Edinburgh, NHS Lothian / School of Biological Sciences, University of Edinburgh / Institute of Genetics and Molecular Medicine, University of Edinburgh",COVID-19 Genomics UK (COG-UK) Consortium,McHugh M et al
EPI_ISL_425846,"Virology Department, Royal Infirmary of Edinburgh, NHS Lothian / School of Biological Sciences, University of Edinburgh / Institute of Genetics and Molecular Medicine, University of Edinburgh",COVID-19 Genomics UK (COG-UK) Consortium,McHugh M et al
EPI_ISL_425847,"Virology Department, Royal Infirmary of Edinburgh, NHS Lothian / School of Biological Sciences, University of Edinburgh / Institute of Genetics and Molecular Medicine, University of Edinburgh",COVID-19 Genomics UK (COG-UK) Consortium,McHugh M et al
EPI_ISL_425848,"Virology Department, Royal Infirmary of Edinburgh, NHS Lothian / School of Biological Sciences, University of Edinburgh / Institute of Genetics and Molecular Medicine, University of Edinburgh",COVID-19 Genomics UK (COG-UK) Consortium,McHugh M et al
EPI_ISL_425849,"Virology Department, Royal Infirmary of Edinburgh, NHS Lothian / School of Biological Sciences, University of Edinburgh / Institute of Genetics and Molecular Medicine, University of Edinburgh",COVID-19 Genomics UK (COG-UK) Consortium,McHugh M et al
EPI_ISL_425850,"Virology Department, Royal Infirmary of Edinburgh, NHS Lothian / School of Biological Sciences, University of Edinburgh / Institute of Genetics and Molecular Medicine, University of Edinburgh",COVID-19 Genomics UK (COG-UK) Consortium,McHugh M et al
EPI_ISL_425851,"Virology Department, Royal Infirmary of Edinburgh, NHS Lothian / School of Biological Sciences, University of Edinburgh / Institute of Genetics and Molecular Medicine, University of Edinburgh",COVID-19 Genomics UK (COG-UK) Consortium,McHugh M et al
EPI_ISL_425852,"Virology Department, Royal Infirmary of Edinburgh, NHS Lothian / School of Biological Sciences, University of Edinburgh / Institute of Genetics and Molecular Medicine, University of Edinburgh",COVID-19 Genomics UK (COG-UK) Consortium,McHugh M et al
EPI_ISL_425853,"Virology Department, Royal Infirmary of Edinburgh, NHS Lothian / School of Biological Sciences, University of Edinburgh / Institute of Genetics and Molecular Medicine, University of Edinburgh",COVID-19 Genomics UK (COG-UK) Consortium,McHugh M et al
EPI_ISL_425854,"Virology Department, Royal Infirmary of Edinburgh, NHS Lothian / School of Biological Sciences, University of Edinburgh / Institute of Genetics and Molecular Medicine, University of Edinburgh",COVID-19 Genomics UK (COG-UK) Consortium,McHugh M et al
EPI_ISL_425855,"Virology Department, Royal Infirmary of Edinburgh, NHS Lothian / School of Biological Sciences, University of Edinburgh / Institute of Genetics and Molecular Medicine, University of Edinburgh",COVID-19 Genomics UK (COG-UK) Consortium,McHugh M et al
EPI_ISL_425856,"Virology Department, Royal Infirmary of Edinburgh, NHS Lothian / School of Biological Sciences, University of Edinburgh / Institute of Genetics and Molecular Medicine, University of Edinburgh",COVID-19 Genomics UK (COG-UK) Consortium,McHugh M et al
EPI_ISL_425857,"Virology Department, Royal Infirmary of Edinburgh, NHS Lothian / School of Biological Sciences, University of Edinburgh / Institute of Genetics and Molecular Medicine, University of Edinburgh",COVID-19 Genomics UK (COG-UK) Consortium,McHugh M et al
EPI_ISL_425858,"Virology Department, Royal Infirmary of Edinburgh, NHS Lothian / School of Biological Sciences, University of Edinburgh / Institute of Genetics and Molecular Medicine, University of Edinburgh",COVID-19 Genomics UK (COG-UK) Consortium,McHugh M et al
EPI_ISL_425859,"Virology Department, Royal Infirmary of Edinburgh, NHS Lothian / School of Biological Sciences, University of Edinburgh / Institute of Genetics and Molecular Medicine, University of Edinburgh",COVID-19 Genomics UK (COG-UK) Consortium,McHugh M et al
EPI_ISL_425860,"Virology Department, Royal Infirmary of Edinburgh, NHS Lothian / School of Biological Sciences, University of Edinburgh / Institute of Genetics and Molecular Medicine, University of Edinburgh",COVID-19 Genomics UK (COG-UK) Consortium,McHugh M et al
EPI_ISL_425861,"Virology Department, Royal Infirmary of Edinburgh, NHS Lothian / School of Biological Sciences, University of Edinburgh / Institute of Genetics and Molecular Medicine, University of Edinburgh",COVID-19 Genomics UK (COG-UK) Consortium,McHugh M et al
EPI_ISL_425862,"Virology Department, Royal Infirmary of Edinburgh, NHS Lothian / School of Biological Sciences, University of Edinburgh / Institute of Genetics and Molecular Medicine, University of Edinburgh",COVID-19 Genomics UK (COG-UK) Consortium,McHugh M et al
EPI_ISL_425863,"Virology Department, Royal Infirmary of Edinburgh, NHS Lothian / School of Biological Sciences, University of Edinburgh / Institute of Genetics and Molecular Medicine, University of Edinburgh",COVID-19 Genomics UK (COG-UK) Consortium,McHugh M et al
EPI_ISL_425864,"Virology Department, Royal Infirmary of Edinburgh, NHS Lothian / School of Biological Sciences, University of Edinburgh / Institute of Genetics and Molecular Medicine, University of Edinburgh",COVID-19 Genomics UK (COG-UK) Consortium,McHugh M et al
EPI_ISL_425865,"Virology Department, Royal Infirmary of Edinburgh, NHS Lothian / School of Biological Sciences, University of Edinburgh / Institute of Genetics and Molecular Medicine, University of Edinburgh",COVID-19 Genomics UK (COG-UK) Consortium,McHugh M et al
EPI_ISL_425866,"Virology Department, Royal Infirmary of Edinburgh, NHS Lothian / School of Biological Sciences, University of Edinburgh / Institute of Genetics and Molecular Medicine, University of Edinburgh",COVID-19 Genomics UK (COG-UK) Consortium,McHugh M et al
EPI_ISL_425867,"Virology Department, Royal Infirmary of Edinburgh, NHS Lothian / School of Biological Sciences, University of Edinburgh / Institute of Genetics and Molecular Medicine, University of Edinburgh",COVID-19 Genomics UK (COG-UK) Consortium,McHugh M et al
EPI_ISL_425868,"Virology Department, Royal Infirmary of Edinburgh, NHS Lothian / School of Biological Sciences, University of Edinburgh / Institute of Genetics and Molecular Medicine, University of Edinburgh",COVID-19 Genomics UK (COG-UK) Consortium,McHugh M et al
EPI_ISL_425869,"Virology Department, Royal Infirmary of Edinburgh, NHS Lothian / School of Biological Sciences, University of Edinburgh / Institute of Genetics and Molecular Medicine, University of Edinburgh",COVID-19 Genomics UK (COG-UK) Consortium,McHugh M et al
EPI_ISL_425870,"Virology Department, Royal Infirmary of Edinburgh, NHS Lothian / School of Biological Sciences, University of Edinburgh / Institute of Genetics and Molecular Medicine, University of Edinburgh",COVID-19 Genomics UK (COG-UK) Consortium,McHugh M et al
EPI_ISL_425871,"Virology Department, Royal Infirmary of Edinburgh, NHS Lothian / School of Biological Sciences, University of Edinburgh / Institute of Genetics and Molecular Medicine, University of Edinburgh",COVID-19 Genomics UK (COG-UK) Consortium,McHugh M et al
EPI_ISL_425872,"Virology Department, Royal Infirmary of Edinburgh, NHS Lothian / School of Biological Sciences, University of Edinburgh / Institute of Genetics and Molecular Medicine, University of Edinburgh",COVID-19 Genomics UK (COG-UK) Consortium,McHugh M et al
EPI_ISL_425873,"Virology Department, Royal Infirmary of Edinburgh, NHS Lothian / School of Biological Sciences, University of Edinburgh / Institute of Genetics and Molecular Medicine, University of Edinburgh",COVID-19 Genomics UK (COG-UK) Consortium,McHugh M et al
EPI_ISL_425874,"Virology Department, Royal Infirmary of Edinburgh, NHS Lothian / School of Biological Sciences, University of Edinburgh / Institute of Genetics and Molecular Medicine, University of Edinburgh",COVID-19 Genomics UK (COG-UK) Consortium,McHugh M et al
EPI_ISL_425875,"Virology Department, Royal Infirmary of Edinburgh, NHS Lothian / School of Biological Sciences, University of Edinburgh / Institute of Genetics and Molecular Medicine, University of Edinburgh",COVID-19 Genomics UK (COG-UK) Consortium,McHugh M et al
EPI_ISL_425876,"Virology Department, Royal Infirmary of Edinburgh, NHS Lothian / School of Biological Sciences, University of Edinburgh / Institute of Genetics and Molecular Medicine, University of Edinburgh",COVID-19 Genomics UK (COG-UK) Consortium,McHugh M et al
EPI_ISL_425877,"Virology Department, Royal Infirmary of Edinburgh, NHS Lothian / School of Biological Sciences, University of Edinburgh / Institute of Genetics and Molecular Medicine, University of Edinburgh",COVID-19 Genomics UK (COG-UK) Consortium,McHugh M et al
EPI_ISL_425878,"Virology Department, Royal Infirmary of Edinburgh, NHS Lothian / School of Biological Sciences, University of Edinburgh / Institute of Genetics and Molecular Medicine, University of Edinburgh",COVID-19 Genomics UK (COG-UK) Consortium,McHugh M et al
EPI_ISL_425879,"Virology Department, Royal Infirmary of Edinburgh, NHS Lothian / School of Biological Sciences, University of Edinburgh / Institute of Genetics and Molecular Medicine, University of Edinburgh",COVID-19 Genomics UK (COG-UK) Consortium,McHugh M et al
EPI_ISL_425880,"Virology Department, Royal Infirmary of Edinburgh, NHS Lothian / School of Biological Sciences, University of Edinburgh / Institute of Genetics and Molecular Medicine, University of Edinburgh",COVID-19 Genomics UK (COG-UK) Consortium,McHugh M et al
EPI_ISL_425881,"Virology Department, Royal Infirmary of Edinburgh, NHS Lothian / School of Biological Sciences, University of Edinburgh / Institute of Genetics and Molecular Medicine, University of Edinburgh",COVID-19 Genomics UK (COG-UK) Consortium,McHugh M et al
EPI_ISL_425882,"Virology Department, Royal Infirmary of Edinburgh, NHS Lothian / School of Biological Sciences, University of Edinburgh / Institute of Genetics and Molecular Medicine, University of Edinburgh",COVID-19 Genomics UK (COG-UK) Consortium,McHugh M et al
EPI_ISL_425883,"Virology Department, Royal Infirmary of Edinburgh, NHS Lothian / School of Biological Sciences, University of Edinburgh / Institute of Genetics and Molecular Medicine, University of Edinburgh",COVID-19 Genomics UK (COG-UK) Consortium,McHugh M et al
EPI_ISL_425884,"Virology Department, Royal Infirmary of Edinburgh, NHS Lothian / School of Biological Sciences, University of Edinburgh / Institute of Genetics and Molecular Medicine, University of Edinburgh",COVID-19 Genomics UK (COG-UK) Consortium,McHugh M et al
EPI_ISL_425885,"Virology Department, Royal Infirmary of Edinburgh, NHS Lothian / School of Biological Sciences, University of Edinburgh / Institute of Genetics and Molecular Medicine, University of Edinburgh",COVID-19 Genomics UK (COG-UK) Consortium,McHugh M et al
EPI_ISL_425886,"Virology Department, Royal Infirmary of Edinburgh, NHS Lothian / School of Biological Sciences, University of Edinburgh / Institute of Genetics and Molecular Medicine, University of Edinburgh",COVID-19 Genomics UK (COG-UK) Consortium,McHugh M et al
EPI_ISL_425887,"Virology Department, Royal Infirmary of Edinburgh, NHS Lothian / School of Biological Sciences, University of Edinburgh / Institute of Genetics and Molecular Medicine, University of Edinburgh",COVID-19 Genomics UK (COG-UK) Consortium,McHugh M et al
EPI_ISL_425888,"Virology Department, Royal Infirmary of Edinburgh, NHS Lothian / School of Biological Sciences, University of Edinburgh / Institute of Genetics and Molecular Medicine, University of Edinburgh",COVID-19 Genomics UK (COG-UK) Consortium,McHugh M et al
EPI_ISL_425889,"Virology Department, Royal Infirmary of Edinburgh, NHS Lothian / School of Biological Sciences, University of Edinburgh / Institute of Genetics and Molecular Medicine, University of Edinburgh",COVID-19 Genomics UK (COG-UK) Consortium,McHugh M et al
EPI_ISL_425890,"Virology Department, Royal Infirmary of Edinburgh, NHS Lothian / School of Biological Sciences, University of Edinburgh / Institute of Genetics and Molecular Medicine, University of Edinburgh",COVID-19 Genomics UK (COG-UK) Consortium,McHugh M et al
EPI_ISL_433374,"Virology Department, Royal Infirmary of Edinburgh, NHS Lothian / School of Biological Sciences, University of Edinburgh / Institute of Genetics and Molecular Medicine, University of Edinburgh",COVID-19 Genomics UK (COG-UK) Consortium,McHugh M et al
EPI_ISL_433375,"Virology Department, Royal Infirmary of Edinburgh, NHS Lothian / School of Biological Sciences, University of Edinburgh / Institute of Genetics and Molecular Medicine, University of Edinburgh",COVID-19 Genomics UK (COG-UK) Consortium,McHugh M et al
EPI_ISL_425891,"Virology Department, Royal Infirmary of Edinburgh, NHS Lothian / School of Biological Sciences, University of Edinburgh / Institute of Genetics and Molecular Medicine, University of Edinburgh",COVID-19 Genomics UK (COG-UK) Consortium,McHugh M et al
EPI_ISL_439144,"Virology Department, Royal Infirmary of Edinburgh, NHS Lothian / School of Biological Sciences, University of Edinburgh / Institute of Genetics and Molecular Medicine, University of Edinburgh",COVID-19 Genomics UK (COG-UK) Consortium,McHugh M et al
EPI_ISL_425892,"Virology Department, Royal Infirmary of Edinburgh, NHS Lothian / School of Biological Sciences, University of Edinburgh / Institute of Genetics and Molecular Medicine, University of Edinburgh",COVID-19 Genomics UK (COG-UK) Consortium,McHugh M et al
EPI_ISL_425893,"Virology Department, Royal Infirmary of Edinburgh, NHS Lothian / School of Biological Sciences, University of Edinburgh / Institute of Genetics and Molecular Medicine, University of Edinburgh",COVID-19 Genomics UK (COG-UK) Consortium,McHugh M et al
EPI_ISL_433376,"Virology Department, Royal Infirmary of Edinburgh, NHS Lothian / School of Biological Sciences, University of Edinburgh / Institute of Genetics and Molecular Medicine, University of Edinburgh",COVID-19 Genomics UK (COG-UK) Consortium,McHugh M et al
EPI_ISL_433377,"Virology Department, Royal Infirmary of Edinburgh, NHS Lothian / School of Biological Sciences, University of Edinburgh / Institute of Genetics and Molecular Medicine, University of Edinburgh",COVID-19 Genomics UK (COG-UK) Consortium,McHugh M et al
EPI_ISL_433378,"Virology Department, Royal Infirmary of Edinburgh, NHS Lothian / School of Biological Sciences, University of Edinburgh / Institute of Genetics and Molecular Medicine, University of Edinburgh",COVID-19 Genomics UK (COG-UK) Consortium,McHugh M et al
EPI_ISL_439145,"Virology Department, Royal Infirmary of Edinburgh, NHS Lothian / School of Biological Sciences, University of Edinburgh / Institute of Genetics and Molecular Medicine, University of Edinburgh",COVID-19 Genomics UK (COG-UK) Consortium,McHugh M et al
EPI_ISL_425894,"Virology Department, Royal Infirmary of Edinburgh, NHS Lothian / School of Biological Sciences, University of Edinburgh / Institute of Genetics and Molecular Medicine, University of Edinburgh",COVID-19 Genomics UK (COG-UK) Consortium,McHugh M et al
EPI_ISL_433379,"Virology Department, Royal Infirmary of Edinburgh, NHS Lothian / School of Biological Sciences, University of Edinburgh / Institute of Genetics and Molecular Medicine, University of Edinburgh",COVID-19 Genomics UK (COG-UK) Consortium,McHugh M et al
EPI_ISL_473783,"Virology Department, Royal Infirmary of Edinburgh, NHS Lothian / School of Biological Sciences, University of Edinburgh / Institute of Genetics and Molecular Medicine, University of Edinburgh",COVID-19 Genomics UK (COG-UK) Consortium,McHugh M et al
EPI_ISL_456890,"Virology Department, Royal Infirmary of Edinburgh, NHS Lothian / School of Biological Sciences, University of Edinburgh / Institute of Genetics and Molecular Medicine, University of Edinburgh",COVID-19 Genomics UK (COG-UK) Consortium,McHugh M et al
EPI_ISL_425895,"Virology Department, Royal Infirmary of Edinburgh, NHS Lothian / School of Biological Sciences, University of Edinburgh / Institute of Genetics and Molecular Medicine, University of Edinburgh",COVID-19 Genomics UK (COG-UK) Consortium,McHugh M et al
EPI_ISL_433380,"Virology Department, Royal Infirmary of Edinburgh, NHS Lothian / School of Biological Sciences, University of Edinburgh / Institute of Genetics and Molecular Medicine, University of Edinburgh",COVID-19 Genomics UK (COG-UK) Consortium,McHugh M et al
EPI_ISL_433381,"Virology Department, Royal Infirmary of Edinburgh, NHS Lothian / School of Biological Sciences, University of Edinburgh / Institute of Genetics and Molecular Medicine, University of Edinburgh",COVID-19 Genomics UK (COG-UK) Consortium,McHugh M et al
EPI_ISL_433382,"Virology Department, Royal Infirmary of Edinburgh, NHS Lothian / School of Biological Sciences, University of Edinburgh / Institute of Genetics and Molecular Medicine, University of Edinburgh",COVID-19 Genomics UK (COG-UK) Consortium,McHugh M et al
EPI_ISL_433383,"Virology Department, Royal Infirmary of Edinburgh, NHS Lothian / School of Biological Sciences, University of Edinburgh / Institute of Genetics and Molecular Medicine, University of Edinburgh",COVID-19 Genomics UK (COG-UK) Consortium,McHugh M et al
EPI_ISL_433384,"Virology Department, Royal Infirmary of Edinburgh, NHS Lothian / School of Biological Sciences, University of Edinburgh / Institute of Genetics and Molecular Medicine, University of Edinburgh",COVID-19 Genomics UK (COG-UK) Consortium,McHugh M et al
EPI_ISL_433385,"Virology Department, Royal Infirmary of Edinburgh, NHS Lothian / School of Biological Sciences, University of Edinburgh / Institute of Genetics and Molecular Medicine, University of Edinburgh",COVID-19 Genomics UK (COG-UK) Consortium,McHugh M et al
EPI_ISL_433386,"Virology Department, Royal Infirmary of Edinburgh, NHS Lothian / School of Biological Sciences, University of Edinburgh / Institute of Genetics and Molecular Medicine, University of Edinburgh",COVID-19 Genomics UK (COG-UK) Consortium,McHugh M et al
EPI_ISL_433387,"Virology Department, Royal Infirmary of Edinburgh, NHS Lothian / School of Biological Sciences, University of Edinburgh / Institute of Genetics and Molecular Medicine, University of Edinburgh",COVID-19 Genomics UK (COG-UK) Consortium,McHugh M et al
EPI_ISL_425896,"Virology Department, Royal Infirmary of Edinburgh, NHS Lothian / School of Biological Sciences, University of Edinburgh / Institute of Genetics and Molecular Medicine, University of Edinburgh",COVID-19 Genomics UK (COG-UK) Consortium,McHugh M et al
EPI_ISL_439146,"Virology Department, Royal Infirmary of Edinburgh, NHS Lothian / School of Biological Sciences, University of Edinburgh / Institute of Genetics and Molecular Medicine, University of Edinburgh",COVID-19 Genomics UK (COG-UK) Consortium,McHugh M et al
EPI_ISL_433388,"Virology Department, Royal Infirmary of Edinburgh, NHS Lothian / School of Biological Sciences, University of Edinburgh / Institute of Genetics and Molecular Medicine, University of Edinburgh",COVID-19 Genomics UK (COG-UK) Consortium,McHugh M et al
EPI_ISL_425897,"Virology Department, Royal Infirmary of Edinburgh, NHS Lothian / School of Biological Sciences, University of Edinburgh / Institute of Genetics and Molecular Medicine, University of Edinburgh",COVID-19 Genomics UK (COG-UK) Consortium,McHugh M et al
EPI_ISL_433389,"Virology Department, Royal Infirmary of Edinburgh, NHS Lothian / School of Biological Sciences, University of Edinburgh / Institute of Genetics and Molecular Medicine, University of Edinburgh",COVID-19 Genomics UK (COG-UK) Consortium,McHugh M et al
EPI_ISL_433390,"Virology Department, Royal Infirmary of Edinburgh, NHS Lothian / School of Biological Sciences, University of Edinburgh / Institute of Genetics and Molecular Medicine, University of Edinburgh",COVID-19 Genomics UK (COG-UK) Consortium,McHugh M et al
EPI_ISL_433391,"Virology Department, Royal Infirmary of Edinburgh, NHS Lothian / School of Biological Sciences, University of Edinburgh / Institute of Genetics and Molecular Medicine, University of Edinburgh",COVID-19 Genomics UK (COG-UK) Consortium,McHugh M et al
EPI_ISL_433392,"Virology Department, Royal Infirmary of Edinburgh, NHS Lothian / School of Biological Sciences, University of Edinburgh / Institute of Genetics and Molecular Medicine, University of Edinburgh",COVID-19 Genomics UK (COG-UK) Consortium,McHugh M et al
EPI_ISL_433393,"Virology Department, Royal Infirmary of Edinburgh, NHS Lothian / School of Biological Sciences, University of Edinburgh / Institute of Genetics and Molecular Medicine, University of Edinburgh",COVID-19 Genomics UK (COG-UK) Consortium,McHugh M et al
EPI_ISL_425898,"Virology Department, Royal Infirmary of Edinburgh, NHS Lothian / School of Biological Sciences, University of Edinburgh / Institute of Genetics and Molecular Medicine, University of Edinburgh",COVID-19 Genomics UK (COG-UK) Consortium,McHugh M et al
EPI_ISL_433394,"Virology Department, Royal Infirmary of Edinburgh, NHS Lothian / School of Biological Sciences, University of Edinburgh / Institute of Genetics and Molecular Medicine, University of Edinburgh",COVID-19 Genomics UK (COG-UK) Consortium,McHugh M et al
EPI_ISL_433395,"Virology Department, Royal Infirmary of Edinburgh, NHS Lothian / School of Biological Sciences, University of Edinburgh / Institute of Genetics and Molecular Medicine, University of Edinburgh",COVID-19 Genomics UK (COG-UK) Consortium,McHugh M et al
EPI_ISL_433396,"Virology Department, Royal Infirmary of Edinburgh, NHS Lothian / School of Biological Sciences, University of Edinburgh / Institute of Genetics and Molecular Medicine, University of Edinburgh",COVID-19 Genomics UK (COG-UK) Consortium,McHugh M et al
EPI_ISL_433397,"Virology Department, Royal Infirmary of Edinburgh, NHS Lothian / School of Biological Sciences, University of Edinburgh / Institute of Genetics and Molecular Medicine, University of Edinburgh",COVID-19 Genomics UK (COG-UK) Consortium,McHugh M et al
EPI_ISL_433398,"Virology Department, Royal Infirmary of Edinburgh, NHS Lothian / School of Biological Sciences, University of Edinburgh / Institute of Genetics and Molecular Medicine, University of Edinburgh",COVID-19 Genomics UK (COG-UK) Consortium,McHugh M et al
EPI_ISL_433399,"Virology Department, Royal Infirmary of Edinburgh, NHS Lothian / School of Biological Sciences, University of Edinburgh / Institute of Genetics and Molecular Medicine, University of Edinburgh",COVID-19 Genomics UK (COG-UK) Consortium,McHugh M et al
EPI_ISL_425899,"Virology Department, Royal Infirmary of Edinburgh, NHS Lothian / School of Biological Sciences, University of Edinburgh / Institute of Genetics and Molecular Medicine, University of Edinburgh",COVID-19 Genomics UK (COG-UK) Consortium,McHugh M et al
EPI_ISL_433400,"Virology Department, Royal Infirmary of Edinburgh, NHS Lothian / School of Biological Sciences, University of Edinburgh / Institute of Genetics and Molecular Medicine, University of Edinburgh",COVID-19 Genomics UK (COG-UK) Consortium,McHugh M et al
EPI_ISL_433401,"Virology Department, Royal Infirmary of Edinburgh, NHS Lothian / School of Biological Sciences, University of Edinburgh / Institute of Genetics and Molecular Medicine, University of Edinburgh",COVID-19 Genomics UK (COG-UK) Consortium,McHugh M et al
EPI_ISL_433402,"Virology Department, Royal Infirmary of Edinburgh, NHS Lothian / School of Biological Sciences, University of Edinburgh / Institute of Genetics and Molecular Medicine, University of Edinburgh",COVID-19 Genomics UK (COG-UK) Consortium,McHugh M et al
EPI_ISL_433403,"Virology Department, Royal Infirmary of Edinburgh, NHS Lothian / School of Biological Sciences, University of Edinburgh / Institute of Genetics and Molecular Medicine, University of Edinburgh",COVID-19 Genomics UK (COG-UK) Consortium,McHugh M et al
EPI_ISL_433405,"Virology Department, Royal Infirmary of Edinburgh, NHS Lothian / School of Biological Sciences, University of Edinburgh / Institute of Genetics and Molecular Medicine, University of Edinburgh",COVID-19 Genomics UK (COG-UK) Consortium,McHugh M et al
EPI_ISL_433406,"Virology Department, Royal Infirmary of Edinburgh, NHS Lothian / School of Biological Sciences, University of Edinburgh / Institute of Genetics and Molecular Medicine, University of Edinburgh",COVID-19 Genomics UK (COG-UK) Consortium,McHugh M et al
EPI_ISL_433407,"Virology Department, Royal Infirmary of Edinburgh, NHS Lothian / School of Biological Sciences, University of Edinburgh / Institute of Genetics and Molecular Medicine, University of Edinburgh",COVID-19 Genomics UK (COG-UK) Consortium,McHugh M et al
EPI_ISL_425900,"Virology Department, Royal Infirmary of Edinburgh, NHS Lothian / School of Biological Sciences, University of Edinburgh / Institute of Genetics and Molecular Medicine, University of Edinburgh",COVID-19 Genomics UK (COG-UK) Consortium,McHugh M et al
EPI_ISL_425901,"Virology Department, Royal Infirmary of Edinburgh, NHS Lothian / School of Biological Sciences, University of Edinburgh / Institute of Genetics and Molecular Medicine, University of Edinburgh",COVID-19 Genomics UK (COG-UK) Consortium,McHugh M et al
EPI_ISL_433408,"Virology Department, Royal Infirmary of Edinburgh, NHS Lothian / School of Biological Sciences, University of Edinburgh / Institute of Genetics and Molecular Medicine, University of Edinburgh",COVID-19 Genomics UK (COG-UK) Consortium,McHugh M et al
EPI_ISL_433409,"Virology Department, Royal Infirmary of Edinburgh, NHS Lothian / School of Biological Sciences, University of Edinburgh / Institute of Genetics and Molecular Medicine, University of Edinburgh",COVID-19 Genomics UK (COG-UK) Consortium,McHugh M et al
EPI_ISL_433410,"Virology Department, Royal Infirmary of Edinburgh, NHS Lothian / School of Biological Sciences, University of Edinburgh / Institute of Genetics and Molecular Medicine, University of Edinburgh",COVID-19 Genomics UK (COG-UK) Consortium,McHugh M et al
EPI_ISL_433411,"Virology Department, Royal Infirmary of Edinburgh, NHS Lothian / School of Biological Sciences, University of Edinburgh / Institute of Genetics and Molecular Medicine, University of Edinburgh",COVID-19 Genomics UK (COG-UK) Consortium,McHugh M et al
EPI_ISL_456891,"Virology Department, Royal Infirmary of Edinburgh, NHS Lothian / School of Biological Sciences, University of Edinburgh / Institute of Genetics and Molecular Medicine, University of Edinburgh",COVID-19 Genomics UK (COG-UK) Consortium,McHugh M et al
EPI_ISL_456892,"Virology Department, Royal Infirmary of Edinburgh, NHS Lothian / School of Biological Sciences, University of Edinburgh / Institute of Genetics and Molecular Medicine, University of Edinburgh",COVID-19 Genomics UK (COG-UK) Consortium,McHugh M et al
EPI_ISL_433412,"Virology Department, Royal Infirmary of Edinburgh, NHS Lothian / School of Biological Sciences, University of Edinburgh / Institute of Genetics and Molecular Medicine, University of Edinburgh",COVID-19 Genomics UK (COG-UK) Consortium,McHugh M et al
EPI_ISL_433413,"Virology Department, Royal Infirmary of Edinburgh, NHS Lothian / School of Biological Sciences, University of Edinburgh / Institute of Genetics and Molecular Medicine, University of Edinburgh",COVID-19 Genomics UK (COG-UK) Consortium,McHugh M et al
EPI_ISL_433414,"Virology Department, Royal Infirmary of Edinburgh, NHS Lothian / School of Biological Sciences, University of Edinburgh / Institute of Genetics and Molecular Medicine, University of Edinburgh",COVID-19 Genomics UK (COG-UK) Consortium,McHugh M et al
EPI_ISL_433415,"Virology Department, Royal Infirmary of Edinburgh, NHS Lothian / School of Biological Sciences, University of Edinburgh / Institute of Genetics and Molecular Medicine, University of Edinburgh",COVID-19 Genomics UK (COG-UK) Consortium,McHugh M et al
EPI_ISL_433416,"Virology Department, Royal Infirmary of Edinburgh, NHS Lothian / School of Biological Sciences, University of Edinburgh / Institute of Genetics and Molecular Medicine, University of Edinburgh",COVID-19 Genomics UK (COG-UK) Consortium,McHugh M et al
EPI_ISL_433417,"Virology Department, Royal Infirmary of Edinburgh, NHS Lothian / School of Biological Sciences, University of Edinburgh / Institute of Genetics and Molecular Medicine, University of Edinburgh",COVID-19 Genomics UK (COG-UK) Consortium,McHugh M et al
EPI_ISL_433418,"Virology Department, Royal Infirmary of Edinburgh, NHS Lothian / School of Biological Sciences, University of Edinburgh / Institute of Genetics and Molecular Medicine, University of Edinburgh",COVID-19 Genomics UK (COG-UK) Consortium,McHugh M et al
EPI_ISL_433419,"Virology Department, Royal Infirmary of Edinburgh, NHS Lothian / School of Biological Sciences, University of Edinburgh / Institute of Genetics and Molecular Medicine, University of Edinburgh",COVID-19 Genomics UK (COG-UK) Consortium,McHugh M et al
EPI_ISL_433420,"Virology Department, Royal Infirmary of Edinburgh, NHS Lothian / School of Biological Sciences, University of Edinburgh / Institute of Genetics and Molecular Medicine, University of Edinburgh",COVID-19 Genomics UK (COG-UK) Consortium,McHugh M et al
EPI_ISL_433421,"Virology Department, Royal Infirmary of Edinburgh, NHS Lothian / School of Biological Sciences, University of Edinburgh / Institute of Genetics and Molecular Medicine, University of Edinburgh",COVID-19 Genomics UK (COG-UK) Consortium,McHugh M et al
EPI_ISL_433422,"Virology Department, Royal Infirmary of Edinburgh, NHS Lothian / School of Biological Sciences, University of Edinburgh / Institute of Genetics and Molecular Medicine, University of Edinburgh",COVID-19 Genomics UK (COG-UK) Consortium,McHugh M et al
EPI_ISL_433423,"Virology Department, Royal Infirmary of Edinburgh, NHS Lothian / School of Biological Sciences, University of Edinburgh / Institute of Genetics and Molecular Medicine, University of Edinburgh",COVID-19 Genomics UK (COG-UK) Consortium,McHugh M et al
EPI_ISL_433424,"Virology Department, Royal Infirmary of Edinburgh, NHS Lothian / School of Biological Sciences, University of Edinburgh / Institute of Genetics and Molecular Medicine, University of Edinburgh",COVID-19 Genomics UK (COG-UK) Consortium,McHugh M et al
EPI_ISL_425902,"Virology Department, Royal Infirmary of Edinburgh, NHS Lothian / School of Biological Sciences, University of Edinburgh / Institute of Genetics and Molecular Medicine, University of Edinburgh",COVID-19 Genomics UK (COG-UK) Consortium,McHugh M et al
EPI_ISL_433425,"Virology Department, Royal Infirmary of Edinburgh, NHS Lothian / School of Biological Sciences, University of Edinburgh / Institute of Genetics and Molecular Medicine, University of Edinburgh",COVID-19 Genomics UK (COG-UK) Consortium,McHugh M et al
EPI_ISL_433426,"Virology Department, Royal Infirmary of Edinburgh, NHS Lothian / School of Biological Sciences, University of Edinburgh / Institute of Genetics and Molecular Medicine, University of Edinburgh",COVID-19 Genomics UK (COG-UK) Consortium,McHugh M et al
EPI_ISL_425903,"Virology Department, Royal Infirmary of Edinburgh, NHS Lothian / School of Biological Sciences, University of Edinburgh / Institute of Genetics and Molecular Medicine, University of Edinburgh",COVID-19 Genomics UK (COG-UK) Consortium,McHugh M et al
EPI_ISL_433428,"Virology Department, Royal Infirmary of Edinburgh, NHS Lothian / School of Biological Sciences, University of Edinburgh / Institute of Genetics and Molecular Medicine, University of Edinburgh",COVID-19 Genomics UK (COG-UK) Consortium,McHugh M et al
EPI_ISL_433429,"Virology Department, Royal Infirmary of Edinburgh, NHS Lothian / School of Biological Sciences, University of Edinburgh / Institute of Genetics and Molecular Medicine, University of Edinburgh",COVID-19 Genomics UK (COG-UK) Consortium,McHugh M et al
EPI_ISL_425904,"Virology Department, Royal Infirmary of Edinburgh, NHS Lothian / School of Biological Sciences, University of Edinburgh / Institute of Genetics and Molecular Medicine, University of Edinburgh",COVID-19 Genomics UK (COG-UK) Consortium,McHugh M et al
EPI_ISL_433430,"Virology Department, Royal Infirmary of Edinburgh, NHS Lothian / School of Biological Sciences, University of Edinburgh / Institute of Genetics and Molecular Medicine, University of Edinburgh",COVID-19 Genomics UK (COG-UK) Consortium,McHugh M et al
EPI_ISL_433431,"Virology Department, Royal Infirmary of Edinburgh, NHS Lothian / School of Biological Sciences, University of Edinburgh / Institute of Genetics and Molecular Medicine, University of Edinburgh",COVID-19 Genomics UK (COG-UK) Consortium,McHugh M et al
EPI_ISL_425905,"Virology Department, Royal Infirmary of Edinburgh, NHS Lothian / School of Biological Sciences, University of Edinburgh / Institute of Genetics and Molecular Medicine, University of Edinburgh",COVID-19 Genomics UK (COG-UK) Consortium,McHugh M et al
EPI_ISL_433432,"Virology Department, Royal Infirmary of Edinburgh, NHS Lothian / School of Biological Sciences, University of Edinburgh / Institute of Genetics and Molecular Medicine, University of Edinburgh",COVID-19 Genomics UK (COG-UK) Consortium,McHugh M et al
EPI_ISL_425906,"Virology Department, Royal Infirmary of Edinburgh, NHS Lothian / School of Biological Sciences, University of Edinburgh / Institute of Genetics and Molecular Medicine, University of Edinburgh",COVID-19 Genomics UK (COG-UK) Consortium,McHugh M et al
EPI_ISL_439147,"Virology Department, Royal Infirmary of Edinburgh, NHS Lothian / School of Biological Sciences, University of Edinburgh / Institute of Genetics and Molecular Medicine, University of Edinburgh",COVID-19 Genomics UK (COG-UK) Consortium,McHugh M et al
EPI_ISL_425907,"Virology Department, Royal Infirmary of Edinburgh, NHS Lothian / School of Biological Sciences, University of Edinburgh / Institute of Genetics and Molecular Medicine, University of Edinburgh",COVID-19 Genomics UK (COG-UK) Consortium,McHugh M et al
EPI_ISL_425908,"Virology Department, Royal Infirmary of Edinburgh, NHS Lothian / School of Biological Sciences, University of Edinburgh / Institute of Genetics and Molecular Medicine, University of Edinburgh",COVID-19 Genomics UK (COG-UK) Consortium,McHugh M et al
EPI_ISL_433433,"Virology Department, Royal Infirmary of Edinburgh, NHS Lothian / School of Biological Sciences, University of Edinburgh / Institute of Genetics and Molecular Medicine, University of Edinburgh",COVID-19 Genomics UK (COG-UK) Consortium,McHugh M et al
EPI_ISL_425909,"Virology Department, Royal Infirmary of Edinburgh, NHS Lothian / School of Biological Sciences, University of Edinburgh / Institute of Genetics and Molecular Medicine, University of Edinburgh",COVID-19 Genomics UK (COG-UK) Consortium,McHugh M et al
EPI_ISL_425910,"Virology Department, Royal Infirmary of Edinburgh, NHS Lothian / School of Biological Sciences, University of Edinburgh / Institute of Genetics and Molecular Medicine, University of Edinburgh",COVID-19 Genomics UK (COG-UK) Consortium,McHugh M et al
EPI_ISL_456893,"Virology Department, Royal Infirmary of Edinburgh, NHS Lothian / School of Biological Sciences, University of Edinburgh / Institute of Genetics and Molecular Medicine, University of Edinburgh",COVID-19 Genomics UK (COG-UK) Consortium,McHugh M et al
EPI_ISL_433434,"Virology Department, Royal Infirmary of Edinburgh, NHS Lothian / School of Biological Sciences, University of Edinburgh / Institute of Genetics and Molecular Medicine, University of Edinburgh",COVID-19 Genomics UK (COG-UK) Consortium,McHugh M et al
EPI_ISL_425911,"Virology Department, Royal Infirmary of Edinburgh, NHS Lothian / School of Biological Sciences, University of Edinburgh / Institute of Genetics and Molecular Medicine, University of Edinburgh",COVID-19 Genomics UK (COG-UK) Consortium,McHugh M et al
EPI_ISL_433435,"Virology Department, Royal Infirmary of Edinburgh, NHS Lothian / School of Biological Sciences, University of Edinburgh / Institute of Genetics and Molecular Medicine, University of Edinburgh",COVID-19 Genomics UK (COG-UK) Consortium,McHugh M et al
EPI_ISL_433436,"Virology Department, Royal Infirmary of Edinburgh, NHS Lothian / School of Biological Sciences, University of Edinburgh / Institute of Genetics and Molecular Medicine, University of Edinburgh",COVID-19 Genomics UK (COG-UK) Consortium,McHugh M et al
EPI_ISL_433437,"Virology Department, Royal Infirmary of Edinburgh, NHS Lothian / School of Biological Sciences, University of Edinburgh / Institute of Genetics and Molecular Medicine, University of Edinburgh",COVID-19 Genomics UK (COG-UK) Consortium,McHugh M et al
EPI_ISL_439148,"Virology Department, Royal Infirmary of Edinburgh, NHS Lothian / School of Biological Sciences, University of Edinburgh / Institute of Genetics and Molecular Medicine, University of Edinburgh",COVID-19 Genomics UK (COG-UK) Consortium,McHugh M et al
EPI_ISL_433438,"Virology Department, Royal Infirmary of Edinburgh, NHS Lothian / School of Biological Sciences, University of Edinburgh / Institute of Genetics and Molecular Medicine, University of Edinburgh",COVID-19 Genomics UK (COG-UK) Consortium,McHugh M et al
EPI_ISL_433439,"Virology Department, Royal Infirmary of Edinburgh, NHS Lothian / School of Biological Sciences, University of Edinburgh / Institute of Genetics and Molecular Medicine, University of Edinburgh",COVID-19 Genomics UK (COG-UK) Consortium,McHugh M et al
EPI_ISL_433440,"Virology Department, Royal Infirmary of Edinburgh, NHS Lothian / School of Biological Sciences, University of Edinburgh / Institute of Genetics and Molecular Medicine, University of Edinburgh",COVID-19 Genomics UK (COG-UK) Consortium,McHugh M et al
EPI_ISL_433441,"Virology Department, Royal Infirmary of Edinburgh, NHS Lothian / School of Biological Sciences, University of Edinburgh / Institute of Genetics and Molecular Medicine, University of Edinburgh",COVID-19 Genomics UK (COG-UK) Consortium,McHugh M et al
EPI_ISL_425912,"Virology Department, Royal Infirmary of Edinburgh, NHS Lothian / School of Biological Sciences, University of Edinburgh / Institute of Genetics and Molecular Medicine, University of Edinburgh",COVID-19 Genomics UK (COG-UK) Consortium,McHugh M et al
EPI_ISL_433442,"Virology Department, Royal Infirmary of Edinburgh, NHS Lothian / School of Biological Sciences, University of Edinburgh / Institute of Genetics and Molecular Medicine, University of Edinburgh",COVID-19 Genomics UK (COG-UK) Consortium,McHugh M et al
EPI_ISL_433443,"Virology Department, Royal Infirmary of Edinburgh, NHS Lothian / School of Biological Sciences, University of Edinburgh / Institute of Genetics and Molecular Medicine, University of Edinburgh",COVID-19 Genomics UK (COG-UK) Consortium,McHugh M et al
EPI_ISL_433444,"Virology Department, Royal Infirmary of Edinburgh, NHS Lothian / School of Biological Sciences, University of Edinburgh / Institute of Genetics and Molecular Medicine, University of Edinburgh",COVID-19 Genomics UK (COG-UK) Consortium,McHugh M et al
EPI_ISL_433445,"Virology Department, Royal Infirmary of Edinburgh, NHS Lothian / School of Biological Sciences, University of Edinburgh / Institute of Genetics and Molecular Medicine, University of Edinburgh",COVID-19 Genomics UK (COG-UK) Consortium,McHugh M et al
EPI_ISL_433446,"Virology Department, Royal Infirmary of Edinburgh, NHS Lothian / School of Biological Sciences, University of Edinburgh / Institute of Genetics and Molecular Medicine, University of Edinburgh",COVID-19 Genomics UK (COG-UK) Consortium,McHugh M et al
EPI_ISL_433447,"Virology Department, Royal Infirmary of Edinburgh, NHS Lothian / School of Biological Sciences, University of Edinburgh / Institute of Genetics and Molecular Medicine, University of Edinburgh",COVID-19 Genomics UK (COG-UK) Consortium,McHugh M et al
EPI_ISL_433448,"Virology Department, Royal Infirmary of Edinburgh, NHS Lothian / School of Biological Sciences, University of Edinburgh / Institute of Genetics and Molecular Medicine, University of Edinburgh",COVID-19 Genomics UK (COG-UK) Consortium,McHugh M et al
EPI_ISL_425913,"Virology Department, Royal Infirmary of Edinburgh, NHS Lothian / School of Biological Sciences, University of Edinburgh / Institute of Genetics and Molecular Medicine, University of Edinburgh",COVID-19 Genomics UK (COG-UK) Consortium,McHugh M et al
EPI_ISL_433449,"Virology Department, Royal Infirmary of Edinburgh, NHS Lothian / School of Biological Sciences, University of Edinburgh / Institute of Genetics and Molecular Medicine, University of Edinburgh",COVID-19 Genomics UK (COG-UK) Consortium,McHugh M et al
EPI_ISL_433450,"Virology Department, Royal Infirmary of Edinburgh, NHS Lothian / School of Biological Sciences, University of Edinburgh / Institute of Genetics and Molecular Medicine, University of Edinburgh",COVID-19 Genomics UK (COG-UK) Consortium,McHugh M et al
EPI_ISL_433451,"Virology Department, Royal Infirmary of Edinburgh, NHS Lothian / School of Biological Sciences, University of Edinburgh / Institute of Genetics and Molecular Medicine, University of Edinburgh",COVID-19 Genomics UK (COG-UK) Consortium,McHugh M et al
EPI_ISL_425914,"Virology Department, Royal Infirmary of Edinburgh, NHS Lothian / School of Biological Sciences, University of Edinburgh / Institute of Genetics and Molecular Medicine, University of Edinburgh",COVID-19 Genomics UK (COG-UK) Consortium,McHugh M et al
EPI_ISL_433452,"Virology Department, Royal Infirmary of Edinburgh, NHS Lothian / School of Biological Sciences, University of Edinburgh / Institute of Genetics and Molecular Medicine, University of Edinburgh",COVID-19 Genomics UK (COG-UK) Consortium,McHugh M et al
EPI_ISL_433453,"Virology Department, Royal Infirmary of Edinburgh, NHS Lothian / School of Biological Sciences, University of Edinburgh / Institute of Genetics and Molecular Medicine, University of Edinburgh",COVID-19 Genomics UK (COG-UK) Consortium,McHugh M et al
EPI_ISL_433454,"Virology Department, Royal Infirmary of Edinburgh, NHS Lothian / School of Biological Sciences, University of Edinburgh / Institute of Genetics and Molecular Medicine, University of Edinburgh",COVID-19 Genomics UK (COG-UK) Consortium,McHugh M et al
EPI_ISL_433455,"Virology Department, Royal Infirmary of Edinburgh, NHS Lothian / School of Biological Sciences, University of Edinburgh / Institute of Genetics and Molecular Medicine, University of Edinburgh",COVID-19 Genomics UK (COG-UK) Consortium,McHugh M et al
EPI_ISL_433456,"Virology Department, Royal Infirmary of Edinburgh, NHS Lothian / School of Biological Sciences, University of Edinburgh / Institute of Genetics and Molecular Medicine, University of Edinburgh",COVID-19 Genomics UK (COG-UK) Consortium,McHugh M et al
EPI_ISL_433457,"Virology Department, Royal Infirmary of Edinburgh, NHS Lothian / School of Biological Sciences, University of Edinburgh / Institute of Genetics and Molecular Medicine, University of Edinburgh",COVID-19 Genomics UK (COG-UK) Consortium,McHugh M et al
EPI_ISL_433458,"Virology Department, Royal Infirmary of Edinburgh, NHS Lothian / School of Biological Sciences, University of Edinburgh / Institute of Genetics and Molecular Medicine, University of Edinburgh",COVID-19 Genomics UK (COG-UK) Consortium,McHugh M et al
EPI_ISL_433459,"Virology Department, Royal Infirmary of Edinburgh, NHS Lothian / School of Biological Sciences, University of Edinburgh / Institute of Genetics and Molecular Medicine, University of Edinburgh",COVID-19 Genomics UK (COG-UK) Consortium,McHugh M et al
EPI_ISL_433460,"Virology Department, Royal Infirmary of Edinburgh, NHS Lothian / School of Biological Sciences, University of Edinburgh / Institute of Genetics and Molecular Medicine, University of Edinburgh",COVID-19 Genomics UK (COG-UK) Consortium,McHugh M et al
EPI_ISL_433461,"Virology Department, Royal Infirmary of Edinburgh, NHS Lothian / School of Biological Sciences, University of Edinburgh / Institute of Genetics and Molecular Medicine, University of Edinburgh",COVID-19 Genomics UK (COG-UK) Consortium,McHugh M et al
EPI_ISL_425916,"Virology Department, Royal Infirmary of Edinburgh, NHS Lothian / School of Biological Sciences, University of Edinburgh / Institute of Genetics and Molecular Medicine, University of Edinburgh",COVID-19 Genomics UK (COG-UK) Consortium,McHugh M et al
EPI_ISL_425917,"Virology Department, Royal Infirmary of Edinburgh, NHS Lothian / School of Biological Sciences, University of Edinburgh / Institute of Genetics and Molecular Medicine, University of Edinburgh",COVID-19 Genomics UK (COG-UK) Consortium,McHugh M et al
EPI_ISL_425918,"Virology Department, Royal Infirmary of Edinburgh, NHS Lothian / School of Biological Sciences, University of Edinburgh / Institute of Genetics and Molecular Medicine, University of Edinburgh",COVID-19 Genomics UK (COG-UK) Consortium,McHugh M et al
EPI_ISL_433462,"Virology Department, Royal Infirmary of Edinburgh, NHS Lothian / School of Biological Sciences, University of Edinburgh / Institute of Genetics and Molecular Medicine, University of Edinburgh",COVID-19 Genomics UK (COG-UK) Consortium,McHugh M et al
EPI_ISL_425919,"Virology Department, Royal Infirmary of Edinburgh, NHS Lothian / School of Biological Sciences, University of Edinburgh / Institute of Genetics and Molecular Medicine, University of Edinburgh",COVID-19 Genomics UK (COG-UK) Consortium,McHugh M et al
EPI_ISL_433463,"Virology Department, Royal Infirmary of Edinburgh, NHS Lothian / School of Biological Sciences, University of Edinburgh / Institute of Genetics and Molecular Medicine, University of Edinburgh",COVID-19 Genomics UK (COG-UK) Consortium,McHugh M et al
EPI_ISL_433464,"Virology Department, Royal Infirmary of Edinburgh, NHS Lothian / School of Biological Sciences, University of Edinburgh / Institute of Genetics and Molecular Medicine, University of Edinburgh",COVID-19 Genomics UK (COG-UK) Consortium,McHugh M et al
EPI_ISL_433068,"Virology Department, Royal Infirmary of Edinburgh, NHS Lothian / School of Biological Sciences, University of Edinburgh / Institute of Genetics and Molecular Medicine, University of Edinburgh",COVID-19 Genomics UK (COG-UK) Consortium,McHugh M et al
EPI_ISL_433069,"Virology Department, Royal Infirmary of Edinburgh, NHS Lothian / School of Biological Sciences, University of Edinburgh / Institute of Genetics and Molecular Medicine, University of Edinburgh",COVID-19 Genomics UK (COG-UK) Consortium,McHugh M et al
EPI_ISL_433070,"Virology Department, Royal Infirmary of Edinburgh, NHS Lothian / School of Biological Sciences, University of Edinburgh / Institute of Genetics and Molecular Medicine, University of Edinburgh",COVID-19 Genomics UK (COG-UK) Consortium,McHugh M et al
EPI_ISL_433071,"Virology Department, Royal Infirmary of Edinburgh, NHS Lothian / School of Biological Sciences, University of Edinburgh / Institute of Genetics and Molecular Medicine, University of Edinburgh",COVID-19 Genomics UK (COG-UK) Consortium,McHugh M et al
EPI_ISL_433072,"Virology Department, Royal Infirmary of Edinburgh, NHS Lothian / School of Biological Sciences, University of Edinburgh / Institute of Genetics and Molecular Medicine, University of Edinburgh",COVID-19 Genomics UK (COG-UK) Consortium,McHugh M et al
EPI_ISL_433073,"Virology Department, Royal Infirmary of Edinburgh, NHS Lothian / School of Biological Sciences, University of Edinburgh / Institute of Genetics and Molecular Medicine, University of Edinburgh",COVID-19 Genomics UK (COG-UK) Consortium,McHugh M et al
EPI_ISL_433074,"Virology Department, Royal Infirmary of Edinburgh, NHS Lothian / School of Biological Sciences, University of Edinburgh / Institute of Genetics and Molecular Medicine, University of Edinburgh",COVID-19 Genomics UK (COG-UK) Consortium,McHugh M et al
EPI_ISL_433075,"Virology Department, Royal Infirmary of Edinburgh, NHS Lothian / School of Biological Sciences, University of Edinburgh / Institute of Genetics and Molecular Medicine, University of Edinburgh",COVID-19 Genomics UK (COG-UK) Consortium,McHugh M et al
EPI_ISL_433076,"Virology Department, Royal Infirmary of Edinburgh, NHS Lothian / School of Biological Sciences, University of Edinburgh / Institute of Genetics and Molecular Medicine, University of Edinburgh",COVID-19 Genomics UK (COG-UK) Consortium,McHugh M et al
EPI_ISL_433077,"Virology Department, Royal Infirmary of Edinburgh, NHS Lothian / School of Biological Sciences, University of Edinburgh / Institute of Genetics and Molecular Medicine, University of Edinburgh",COVID-19 Genomics UK (COG-UK) Consortium,McHugh M et al
EPI_ISL_433078,"Virology Department, Royal Infirmary of Edinburgh, NHS Lothian / School of Biological Sciences, University of Edinburgh / Institute of Genetics and Molecular Medicine, University of Edinburgh",COVID-19 Genomics UK (COG-UK) Consortium,McHugh M et al
EPI_ISL_425920,"Virology Department, Royal Infirmary of Edinburgh, NHS Lothian / School of Biological Sciences, University of Edinburgh / Institute of Genetics and Molecular Medicine, University of Edinburgh",COVID-19 Genomics UK (COG-UK) Consortium,McHugh M et al
EPI_ISL_433079,"Virology Department, Royal Infirmary of Edinburgh, NHS Lothian / School of Biological Sciences, University of Edinburgh / Institute of Genetics and Molecular Medicine, University of Edinburgh",COVID-19 Genomics UK (COG-UK) Consortium,McHugh M et al
EPI_ISL_433080,"Virology Department, Royal Infirmary of Edinburgh, NHS Lothian / School of Biological Sciences, University of Edinburgh / Institute of Genetics and Molecular Medicine, University of Edinburgh",COVID-19 Genomics UK (COG-UK) Consortium,McHugh M et al
EPI_ISL_433081,"Virology Department, Royal Infirmary of Edinburgh, NHS Lothian / School of Biological Sciences, University of Edinburgh / Institute of Genetics and Molecular Medicine, University of Edinburgh",COVID-19 Genomics UK (COG-UK) Consortium,McHugh M et al
EPI_ISL_425921,"Virology Department, Royal Infirmary of Edinburgh, NHS Lothian / School of Biological Sciences, University of Edinburgh / Institute of Genetics and Molecular Medicine, University of Edinburgh",COVID-19 Genomics UK (COG-UK) Consortium,McHugh M et al
EPI_ISL_433082,"Virology Department, Royal Infirmary of Edinburgh, NHS Lothian / School of Biological Sciences, University of Edinburgh / Institute of Genetics and Molecular Medicine, University of Edinburgh",COVID-19 Genomics UK (COG-UK) Consortium,McHugh M et al
EPI_ISL_433083,"Virology Department, Royal Infirmary of Edinburgh, NHS Lothian / School of Biological Sciences, University of Edinburgh / Institute of Genetics and Molecular Medicine, University of Edinburgh",COVID-19 Genomics UK (COG-UK) Consortium,McHugh M et al
EPI_ISL_433084,"Virology Department, Royal Infirmary of Edinburgh, NHS Lothian / School of Biological Sciences, University of Edinburgh / Institute of Genetics and Molecular Medicine, University of Edinburgh",COVID-19 Genomics UK (COG-UK) Consortium,McHugh M et al
EPI_ISL_425922,"Virology Department, Royal Infirmary of Edinburgh, NHS Lothian / School of Biological Sciences, University of Edinburgh / Institute of Genetics and Molecular Medicine, University of Edinburgh",COVID-19 Genomics UK (COG-UK) Consortium,McHugh M et al
EPI_ISL_433085,"Virology Department, Royal Infirmary of Edinburgh, NHS Lothian / School of Biological Sciences, University of Edinburgh / Institute of Genetics and Molecular Medicine, University of Edinburgh",COVID-19 Genomics UK (COG-UK) Consortium,McHugh M et al
EPI_ISL_433086,"Virology Department, Royal Infirmary of Edinburgh, NHS Lothian / School of Biological Sciences, University of Edinburgh / Institute of Genetics and Molecular Medicine, University of Edinburgh",COVID-19 Genomics UK (COG-UK) Consortium,McHugh M et al
EPI_ISL_433087,"Virology Department, Royal Infirmary of Edinburgh, NHS Lothian / School of Biological Sciences, University of Edinburgh / Institute of Genetics and Molecular Medicine, University of Edinburgh",COVID-19 Genomics UK (COG-UK) Consortium,McHugh M et al
EPI_ISL_433088,"Virology Department, Royal Infirmary of Edinburgh, NHS Lothian / School of Biological Sciences, University of Edinburgh / Institute of Genetics and Molecular Medicine, University of Edinburgh",COVID-19 Genomics UK (COG-UK) Consortium,McHugh M et al
EPI_ISL_433089,"Virology Department, Royal Infirmary of Edinburgh, NHS Lothian / School of Biological Sciences, University of Edinburgh / Institute of Genetics and Molecular Medicine, University of Edinburgh",COVID-19 Genomics UK (COG-UK) Consortium,McHugh M et al
EPI_ISL_425923,"Virology Department, Royal Infirmary of Edinburgh, NHS Lothian / School of Biological Sciences, University of Edinburgh / Institute of Genetics and Molecular Medicine, University of Edinburgh",COVID-19 Genomics UK (COG-UK) Consortium,McHugh M et al
EPI_ISL_433090,"Virology Department, Royal Infirmary of Edinburgh, NHS Lothian / School of Biological Sciences, University of Edinburgh / Institute of Genetics and Molecular Medicine, University of Edinburgh",COVID-19 Genomics UK (COG-UK) Consortium,McHugh M et al
EPI_ISL_433091,"Virology Department, Royal Infirmary of Edinburgh, NHS Lothian / School of Biological Sciences, University of Edinburgh / Institute of Genetics and Molecular Medicine, University of Edinburgh",COVID-19 Genomics UK (COG-UK) Consortium,McHugh M et al
EPI_ISL_425924,"Virology Department, Royal Infirmary of Edinburgh, NHS Lothian / School of Biological Sciences, University of Edinburgh / Institute of Genetics and Molecular Medicine, University of Edinburgh",COVID-19 Genomics UK (COG-UK) Consortium,McHugh M et al
EPI_ISL_433092,"Virology Department, Royal Infirmary of Edinburgh, NHS Lothian / School of Biological Sciences, University of Edinburgh / Institute of Genetics and Molecular Medicine, University of Edinburgh",COVID-19 Genomics UK (COG-UK) Consortium,McHugh M et al
EPI_ISL_433093,"Virology Department, Royal Infirmary of Edinburgh, NHS Lothian / School of Biological Sciences, University of Edinburgh / Institute of Genetics and Molecular Medicine, University of Edinburgh",COVID-19 Genomics UK (COG-UK) Consortium,McHugh M et al
EPI_ISL_433094,"Virology Department, Royal Infirmary of Edinburgh, NHS Lothian / School of Biological Sciences, University of Edinburgh / Institute of Genetics and Molecular Medicine, University of Edinburgh",COVID-19 Genomics UK (COG-UK) Consortium,McHugh M et al
EPI_ISL_433095,"Virology Department, Royal Infirmary of Edinburgh, NHS Lothian / School of Biological Sciences, University of Edinburgh / Institute of Genetics and Molecular Medicine, University of Edinburgh",COVID-19 Genomics UK (COG-UK) Consortium,McHugh M et al
EPI_ISL_433096,"Virology Department, Royal Infirmary of Edinburgh, NHS Lothian / School of Biological Sciences, University of Edinburgh / Institute of Genetics and Molecular Medicine, University of Edinburgh",COVID-19 Genomics UK (COG-UK) Consortium,McHugh M et al
EPI_ISL_433097,"Virology Department, Royal Infirmary of Edinburgh, NHS Lothian / School of Biological Sciences, University of Edinburgh / Institute of Genetics and Molecular Medicine, University of Edinburgh",COVID-19 Genomics UK (COG-UK) Consortium,McHugh M et al
EPI_ISL_433098,"Virology Department, Royal Infirmary of Edinburgh, NHS Lothian / School of Biological Sciences, University of Edinburgh / Institute of Genetics and Molecular Medicine, University of Edinburgh",COVID-19 Genomics UK (COG-UK) Consortium,McHugh M et al
EPI_ISL_433099,"Virology Department, Royal Infirmary of Edinburgh, NHS Lothian / School of Biological Sciences, University of Edinburgh / Institute of Genetics and Molecular Medicine, University of Edinburgh",COVID-19 Genomics UK (COG-UK) Consortium,McHugh M et al
EPI_ISL_433100,"Virology Department, Royal Infirmary of Edinburgh, NHS Lothian / School of Biological Sciences, University of Edinburgh / Institute of Genetics and Molecular Medicine, University of Edinburgh",COVID-19 Genomics UK (COG-UK) Consortium,McHugh M et al
EPI_ISL_433101,"Virology Department, Royal Infirmary of Edinburgh, NHS Lothian / School of Biological Sciences, University of Edinburgh / Institute of Genetics and Molecular Medicine, University of Edinburgh",COVID-19 Genomics UK (COG-UK) Consortium,McHugh M et al
EPI_ISL_433102,"Virology Department, Royal Infirmary of Edinburgh, NHS Lothian / School of Biological Sciences, University of Edinburgh / Institute of Genetics and Molecular Medicine, University of Edinburgh",COVID-19 Genomics UK (COG-UK) Consortium,McHugh M et al
EPI_ISL_433103,"Virology Department, Royal Infirmary of Edinburgh, NHS Lothian / School of Biological Sciences, University of Edinburgh / Institute of Genetics and Molecular Medicine, University of Edinburgh",COVID-19 Genomics UK (COG-UK) Consortium,McHugh M et al
EPI_ISL_433104,"Virology Department, Royal Infirmary of Edinburgh, NHS Lothian / School of Biological Sciences, University of Edinburgh / Institute of Genetics and Molecular Medicine, University of Edinburgh",COVID-19 Genomics UK (COG-UK) Consortium,McHugh M et al
EPI_ISL_433105,"Virology Department, Royal Infirmary of Edinburgh, NHS Lothian / School of Biological Sciences, University of Edinburgh / Institute of Genetics and Molecular Medicine, University of Edinburgh",COVID-19 Genomics UK (COG-UK) Consortium,McHugh M et al
EPI_ISL_433106,"Virology Department, Royal Infirmary of Edinburgh, NHS Lothian / School of Biological Sciences, University of Edinburgh / Institute of Genetics and Molecular Medicine, University of Edinburgh",COVID-19 Genomics UK (COG-UK) Consortium,McHugh M et al
EPI_ISL_433107,"Virology Department, Royal Infirmary of Edinburgh, NHS Lothian / School of Biological Sciences, University of Edinburgh / Institute of Genetics and Molecular Medicine, University of Edinburgh",COVID-19 Genomics UK (COG-UK) Consortium,McHugh M et al
EPI_ISL_433108,"Virology Department, Royal Infirmary of Edinburgh, NHS Lothian / School of Biological Sciences, University of Edinburgh / Institute of Genetics and Molecular Medicine, University of Edinburgh",COVID-19 Genomics UK (COG-UK) Consortium,McHugh M et al
EPI_ISL_433109,"Virology Department, Royal Infirmary of Edinburgh, NHS Lothian / School of Biological Sciences, University of Edinburgh / Institute of Genetics and Molecular Medicine, University of Edinburgh",COVID-19 Genomics UK (COG-UK) Consortium,McHugh M et al
EPI_ISL_433110,"Virology Department, Royal Infirmary of Edinburgh, NHS Lothian / School of Biological Sciences, University of Edinburgh / Institute of Genetics and Molecular Medicine, University of Edinburgh",COVID-19 Genomics UK (COG-UK) Consortium,McHugh M et al
EPI_ISL_433111,"Virology Department, Royal Infirmary of Edinburgh, NHS Lothian / School of Biological Sciences, University of Edinburgh / Institute of Genetics and Molecular Medicine, University of Edinburgh",COVID-19 Genomics UK (COG-UK) Consortium,McHugh M et al
EPI_ISL_433112,"Virology Department, Royal Infirmary of Edinburgh, NHS Lothian / School of Biological Sciences, University of Edinburgh / Institute of Genetics and Molecular Medicine, University of Edinburgh",COVID-19 Genomics UK (COG-UK) Consortium,McHugh M et al
EPI_ISL_433113,"Virology Department, Royal Infirmary of Edinburgh, NHS Lothian / School of Biological Sciences, University of Edinburgh / Institute of Genetics and Molecular Medicine, University of Edinburgh",COVID-19 Genomics UK (COG-UK) Consortium,McHugh M et al
EPI_ISL_433114,"Virology Department, Royal Infirmary of Edinburgh, NHS Lothian / School of Biological Sciences, University of Edinburgh / Institute of Genetics and Molecular Medicine, University of Edinburgh",COVID-19 Genomics UK (COG-UK) Consortium,McHugh M et al
EPI_ISL_433115,"Virology Department, Royal Infirmary of Edinburgh, NHS Lothian / School of Biological Sciences, University of Edinburgh / Institute of Genetics and Molecular Medicine, University of Edinburgh",COVID-19 Genomics UK (COG-UK) Consortium,McHugh M et al
EPI_ISL_425925,"Virology Department, Royal Infirmary of Edinburgh, NHS Lothian / School of Biological Sciences, University of Edinburgh / Institute of Genetics and Molecular Medicine, University of Edinburgh",COVID-19 Genomics UK (COG-UK) Consortium,McHugh M et al
EPI_ISL_433116,"Virology Department, Royal Infirmary of Edinburgh, NHS Lothian / School of Biological Sciences, University of Edinburgh / Institute of Genetics and Molecular Medicine, University of Edinburgh",COVID-19 Genomics UK (COG-UK) Consortium,McHugh M et al
EPI_ISL_433117,"Virology Department, Royal Infirmary of Edinburgh, NHS Lothian / School of Biological Sciences, University of Edinburgh / Institute of Genetics and Molecular Medicine, University of Edinburgh",COVID-19 Genomics UK (COG-UK) Consortium,McHugh M et al
EPI_ISL_433118,"Virology Department, Royal Infirmary of Edinburgh, NHS Lothian / School of Biological Sciences, University of Edinburgh / Institute of Genetics and Molecular Medicine, University of Edinburgh",COVID-19 Genomics UK (COG-UK) Consortium,McHugh M et al
EPI_ISL_433119,"Virology Department, Royal Infirmary of Edinburgh, NHS Lothian / School of Biological Sciences, University of Edinburgh / Institute of Genetics and Molecular Medicine, University of Edinburgh",COVID-19 Genomics UK (COG-UK) Consortium,McHugh M et al
EPI_ISL_433120,"Virology Department, Royal Infirmary of Edinburgh, NHS Lothian / School of Biological Sciences, University of Edinburgh / Institute of Genetics and Molecular Medicine, University of Edinburgh",COVID-19 Genomics UK (COG-UK) Consortium,McHugh M et al
EPI_ISL_433121,"Virology Department, Royal Infirmary of Edinburgh, NHS Lothian / School of Biological Sciences, University of Edinburgh / Institute of Genetics and Molecular Medicine, University of Edinburgh",COVID-19 Genomics UK (COG-UK) Consortium,McHugh M et al
EPI_ISL_433122,"Virology Department, Royal Infirmary of Edinburgh, NHS Lothian / School of Biological Sciences, University of Edinburgh / Institute of Genetics and Molecular Medicine, University of Edinburgh",COVID-19 Genomics UK (COG-UK) Consortium,McHugh M et al
EPI_ISL_433123,"Virology Department, Royal Infirmary of Edinburgh, NHS Lothian / School of Biological Sciences, University of Edinburgh / Institute of Genetics and Molecular Medicine, University of Edinburgh",COVID-19 Genomics UK (COG-UK) Consortium,McHugh M et al
EPI_ISL_433124,"Virology Department, Royal Infirmary of Edinburgh, NHS Lothian / School of Biological Sciences, University of Edinburgh / Institute of Genetics and Molecular Medicine, University of Edinburgh",COVID-19 Genomics UK (COG-UK) Consortium,McHugh M et al
EPI_ISL_433125,"Virology Department, Royal Infirmary of Edinburgh, NHS Lothian / School of Biological Sciences, University of Edinburgh / Institute of Genetics and Molecular Medicine, University of Edinburgh",COVID-19 Genomics UK (COG-UK) Consortium,McHugh M et al
EPI_ISL_425926,"Virology Department, Royal Infirmary of Edinburgh, NHS Lothian / School of Biological Sciences, University of Edinburgh / Institute of Genetics and Molecular Medicine, University of Edinburgh",COVID-19 Genomics UK (COG-UK) Consortium,McHugh M et al
EPI_ISL_433126,"Virology Department, Royal Infirmary of Edinburgh, NHS Lothian / School of Biological Sciences, University of Edinburgh / Institute of Genetics and Molecular Medicine, University of Edinburgh",COVID-19 Genomics UK (COG-UK) Consortium,McHugh M et al
EPI_ISL_433127,"Virology Department, Royal Infirmary of Edinburgh, NHS Lothian / School of Biological Sciences, University of Edinburgh / Institute of Genetics and Molecular Medicine, University of Edinburgh",COVID-19 Genomics UK (COG-UK) Consortium,McHugh M et al
EPI_ISL_433128,"Virology Department, Royal Infirmary of Edinburgh, NHS Lothian / School of Biological Sciences, University of Edinburgh / Institute of Genetics and Molecular Medicine, University of Edinburgh",COVID-19 Genomics UK (COG-UK) Consortium,McHugh M et al
EPI_ISL_433129,"Virology Department, Royal Infirmary of Edinburgh, NHS Lothian / School of Biological Sciences, University of Edinburgh / Institute of Genetics and Molecular Medicine, University of Edinburgh",COVID-19 Genomics UK (COG-UK) Consortium,McHugh M et al
EPI_ISL_433130,"Virology Department, Royal Infirmary of Edinburgh, NHS Lothian / School of Biological Sciences, University of Edinburgh / Institute of Genetics and Molecular Medicine, University of Edinburgh",COVID-19 Genomics UK (COG-UK) Consortium,McHugh M et al
EPI_ISL_433131,"Virology Department, Royal Infirmary of Edinburgh, NHS Lothian / School of Biological Sciences, University of Edinburgh / Institute of Genetics and Molecular Medicine, University of Edinburgh",COVID-19 Genomics UK (COG-UK) Consortium,McHugh M et al
EPI_ISL_433132,"Virology Department, Royal Infirmary of Edinburgh, NHS Lothian / School of Biological Sciences, University of Edinburgh / Institute of Genetics and Molecular Medicine, University of Edinburgh",COVID-19 Genomics UK (COG-UK) Consortium,McHugh M et al
EPI_ISL_433133,"Virology Department, Royal Infirmary of Edinburgh, NHS Lothian / School of Biological Sciences, University of Edinburgh / Institute of Genetics and Molecular Medicine, University of Edinburgh",COVID-19 Genomics UK (COG-UK) Consortium,McHugh M et al
EPI_ISL_425927,"Virology Department, Royal Infirmary of Edinburgh, NHS Lothian / School of Biological Sciences, University of Edinburgh / Institute of Genetics and Molecular Medicine, University of Edinburgh",COVID-19 Genomics UK (COG-UK) Consortium,McHugh M et al
EPI_ISL_433134,"Virology Department, Royal Infirmary of Edinburgh, NHS Lothian / School of Biological Sciences, University of Edinburgh / Institute of Genetics and Molecular Medicine, University of Edinburgh",COVID-19 Genomics UK (COG-UK) Consortium,McHugh M et al
EPI_ISL_433135,"Virology Department, Royal Infirmary of Edinburgh, NHS Lothian / School of Biological Sciences, University of Edinburgh / Institute of Genetics and Molecular Medicine, University of Edinburgh",COVID-19 Genomics UK (COG-UK) Consortium,McHugh M et al
EPI_ISL_433136,"Virology Department, Royal Infirmary of Edinburgh, NHS Lothian / School of Biological Sciences, University of Edinburgh / Institute of Genetics and Molecular Medicine, University of Edinburgh",COVID-19 Genomics UK (COG-UK) Consortium,McHugh M et al
EPI_ISL_433137,"Virology Department, Royal Infirmary of Edinburgh, NHS Lothian / School of Biological Sciences, University of Edinburgh / Institute of Genetics and Molecular Medicine, University of Edinburgh",COVID-19 Genomics UK (COG-UK) Consortium,McHugh M et al
EPI_ISL_433138,"Virology Department, Royal Infirmary of Edinburgh, NHS Lothian / School of Biological Sciences, University of Edinburgh / Institute of Genetics and Molecular Medicine, University of Edinburgh",COVID-19 Genomics UK (COG-UK) Consortium,McHugh M et al
EPI_ISL_433139,"Virology Department, Royal Infirmary of Edinburgh, NHS Lothian / School of Biological Sciences, University of Edinburgh / Institute of Genetics and Molecular Medicine, University of Edinburgh",COVID-19 Genomics UK (COG-UK) Consortium,McHugh M et al
EPI_ISL_433140,"Virology Department, Royal Infirmary of Edinburgh, NHS Lothian / School of Biological Sciences, University of Edinburgh / Institute of Genetics and Molecular Medicine, University of Edinburgh",COVID-19 Genomics UK (COG-UK) Consortium,McHugh M et al
EPI_ISL_433141,"Virology Department, Royal Infirmary of Edinburgh, NHS Lothian / School of Biological Sciences, University of Edinburgh / Institute of Genetics and Molecular Medicine, University of Edinburgh",COVID-19 Genomics UK (COG-UK) Consortium,McHugh M et al
EPI_ISL_425928,"Virology Department, Royal Infirmary of Edinburgh, NHS Lothian / School of Biological Sciences, University of Edinburgh / Institute of Genetics and Molecular Medicine, University of Edinburgh",COVID-19 Genomics UK (COG-UK) Consortium,McHugh M et al
EPI_ISL_433142,"Virology Department, Royal Infirmary of Edinburgh, NHS Lothian / School of Biological Sciences, University of Edinburgh / Institute of Genetics and Molecular Medicine, University of Edinburgh",COVID-19 Genomics UK (COG-UK) Consortium,McHugh M et al
EPI_ISL_433143,"Virology Department, Royal Infirmary of Edinburgh, NHS Lothian / School of Biological Sciences, University of Edinburgh / Institute of Genetics and Molecular Medicine, University of Edinburgh",COVID-19 Genomics UK (COG-UK) Consortium,McHugh M et al
EPI_ISL_433144,"Virology Department, Royal Infirmary of Edinburgh, NHS Lothian / School of Biological Sciences, University of Edinburgh / Institute of Genetics and Molecular Medicine, University of Edinburgh",COVID-19 Genomics UK (COG-UK) Consortium,McHugh M et al
EPI_ISL_433145,"Virology Department, Royal Infirmary of Edinburgh, NHS Lothian / School of Biological Sciences, University of Edinburgh / Institute of Genetics and Molecular Medicine, University of Edinburgh",COVID-19 Genomics UK (COG-UK) Consortium,McHugh M et al
EPI_ISL_433147,"Virology Department, Royal Infirmary of Edinburgh, NHS Lothian / School of Biological Sciences, University of Edinburgh / Institute of Genetics and Molecular Medicine, University of Edinburgh",COVID-19 Genomics UK (COG-UK) Consortium,McHugh M et al
EPI_ISL_433148,"Virology Department, Royal Infirmary of Edinburgh, NHS Lothian / School of Biological Sciences, University of Edinburgh / Institute of Genetics and Molecular Medicine, University of Edinburgh",COVID-19 Genomics UK (COG-UK) Consortium,McHugh M et al
EPI_ISL_433149,"Virology Department, Royal Infirmary of Edinburgh, NHS Lothian / School of Biological Sciences, University of Edinburgh / Institute of Genetics and Molecular Medicine, University of Edinburgh",COVID-19 Genomics UK (COG-UK) Consortium,McHugh M et al
EPI_ISL_425929,"Virology Department, Royal Infirmary of Edinburgh, NHS Lothian / School of Biological Sciences, University of Edinburgh / Institute of Genetics and Molecular Medicine, University of Edinburgh",COVID-19 Genomics UK (COG-UK) Consortium,McHugh M et al
EPI_ISL_433150,"Virology Department, Royal Infirmary of Edinburgh, NHS Lothian / School of Biological Sciences, University of Edinburgh / Institute of Genetics and Molecular Medicine, University of Edinburgh",COVID-19 Genomics UK (COG-UK) Consortium,McHugh M et al
EPI_ISL_433151,"Virology Department, Royal Infirmary of Edinburgh, NHS Lothian / School of Biological Sciences, University of Edinburgh / Institute of Genetics and Molecular Medicine, University of Edinburgh",COVID-19 Genomics UK (COG-UK) Consortium,McHugh M et al
EPI_ISL_433152,"Virology Department, Royal Infirmary of Edinburgh, NHS Lothian / School of Biological Sciences, University of Edinburgh / Institute of Genetics and Molecular Medicine, University of Edinburgh",COVID-19 Genomics UK (COG-UK) Consortium,McHugh M et al
EPI_ISL_439149,"Virology Department, Royal Infirmary of Edinburgh, NHS Lothian / School of Biological Sciences, University of Edinburgh / Institute of Genetics and Molecular Medicine, University of Edinburgh",COVID-19 Genomics UK (COG-UK) Consortium,McHugh M et al
EPI_ISL_433153,"Virology Department, Royal Infirmary of Edinburgh, NHS Lothian / School of Biological Sciences, University of Edinburgh / Institute of Genetics and Molecular Medicine, University of Edinburgh",COVID-19 Genomics UK (COG-UK) Consortium,McHugh M et al
EPI_ISL_433154,"Virology Department, Royal Infirmary of Edinburgh, NHS Lothian / School of Biological Sciences, University of Edinburgh / Institute of Genetics and Molecular Medicine, University of Edinburgh",COVID-19 Genomics UK (COG-UK) Consortium,McHugh M et al
EPI_ISL_433155,"Virology Department, Royal Infirmary of Edinburgh, NHS Lothian / School of Biological Sciences, University of Edinburgh / Institute of Genetics and Molecular Medicine, University of Edinburgh",COVID-19 Genomics UK (COG-UK) Consortium,McHugh M et al
EPI_ISL_425930,"Virology Department, Royal Infirmary of Edinburgh, NHS Lothian / School of Biological Sciences, University of Edinburgh / Institute of Genetics and Molecular Medicine, University of Edinburgh",COVID-19 Genomics UK (COG-UK) Consortium,McHugh M et al
EPI_ISL_425931,"Virology Department, Royal Infirmary of Edinburgh, NHS Lothian / School of Biological Sciences, University of Edinburgh / Institute of Genetics and Molecular Medicine, University of Edinburgh",COVID-19 Genomics UK (COG-UK) Consortium,McHugh M et al
EPI_ISL_425932,"Virology Department, Royal Infirmary of Edinburgh, NHS Lothian / School of Biological Sciences, University of Edinburgh / Institute of Genetics and Molecular Medicine, University of Edinburgh",COVID-19 Genomics UK (COG-UK) Consortium,McHugh M et al
EPI_ISL_425933,"Virology Department, Royal Infirmary of Edinburgh, NHS Lothian / School of Biological Sciences, University of Edinburgh / Institute of Genetics and Molecular Medicine, University of Edinburgh",COVID-19 Genomics UK (COG-UK) Consortium,McHugh M et al
EPI_ISL_433156,"Virology Department, Royal Infirmary of Edinburgh, NHS Lothian / School of Biological Sciences, University of Edinburgh / Institute of Genetics and Molecular Medicine, University of Edinburgh",COVID-19 Genomics UK (COG-UK) Consortium,McHugh M et al
EPI_ISL_425934,"Virology Department, Royal Infirmary of Edinburgh, NHS Lothian / School of Biological Sciences, University of Edinburgh / Institute of Genetics and Molecular Medicine, University of Edinburgh",COVID-19 Genomics UK (COG-UK) Consortium,McHugh M et al
EPI_ISL_425935,"Virology Department, Royal Infirmary of Edinburgh, NHS Lothian / School of Biological Sciences, University of Edinburgh / Institute of Genetics and Molecular Medicine, University of Edinburgh",COVID-19 Genomics UK (COG-UK) Consortium,McHugh M et al
EPI_ISL_433158,"Virology Department, Royal Infirmary of Edinburgh, NHS Lothian / School of Biological Sciences, University of Edinburgh / Institute of Genetics and Molecular Medicine, University of Edinburgh",COVID-19 Genomics UK (COG-UK) Consortium,McHugh M et al
EPI_ISL_425936,"Virology Department, Royal Infirmary of Edinburgh, NHS Lothian / School of Biological Sciences, University of Edinburgh / Institute of Genetics and Molecular Medicine, University of Edinburgh",COVID-19 Genomics UK (COG-UK) Consortium,McHugh M et al
EPI_ISL_425937,"Virology Department, Royal Infirmary of Edinburgh, NHS Lothian / School of Biological Sciences, University of Edinburgh / Institute of Genetics and Molecular Medicine, University of Edinburgh",COVID-19 Genomics UK (COG-UK) Consortium,McHugh M et al
EPI_ISL_433159,"Virology Department, Royal Infirmary of Edinburgh, NHS Lothian / School of Biological Sciences, University of Edinburgh / Institute of Genetics and Molecular Medicine, University of Edinburgh",COVID-19 Genomics UK (COG-UK) Consortium,McHugh M et al
EPI_ISL_433160,"Virology Department, Royal Infirmary of Edinburgh, NHS Lothian / School of Biological Sciences, University of Edinburgh / Institute of Genetics and Molecular Medicine, University of Edinburgh",COVID-19 Genomics UK (COG-UK) Consortium,McHugh M et al
EPI_ISL_433161,"Virology Department, Royal Infirmary of Edinburgh, NHS Lothian / School of Biological Sciences, University of Edinburgh / Institute of Genetics and Molecular Medicine, University of Edinburgh",COVID-19 Genomics UK (COG-UK) Consortium,McHugh M et al
EPI_ISL_425938,"Virology Department, Royal Infirmary of Edinburgh, NHS Lothian / School of Biological Sciences, University of Edinburgh / Institute of Genetics and Molecular Medicine, University of Edinburgh",COVID-19 Genomics UK (COG-UK) Consortium,McHugh M et al
EPI_ISL_425939,"Virology Department, Royal Infirmary of Edinburgh, NHS Lothian / School of Biological Sciences, University of Edinburgh / Institute of Genetics and Molecular Medicine, University of Edinburgh",COVID-19 Genomics UK (COG-UK) Consortium,McHugh M et al
EPI_ISL_425940,"Virology Department, Royal Infirmary of Edinburgh, NHS Lothian / School of Biological Sciences, University of Edinburgh / Institute of Genetics and Molecular Medicine, University of Edinburgh",COVID-19 Genomics UK (COG-UK) Consortium,McHugh M et al
EPI_ISL_439150,"Virology Department, Royal Infirmary of Edinburgh, NHS Lothian / School of Biological Sciences, University of Edinburgh / Institute of Genetics and Molecular Medicine, University of Edinburgh",COVID-19 Genomics UK (COG-UK) Consortium,McHugh M et al
EPI_ISL_433162,"Virology Department, Royal Infirmary of Edinburgh, NHS Lothian / School of Biological Sciences, University of Edinburgh / Institute of Genetics and Molecular Medicine, University of Edinburgh",COVID-19 Genomics UK (COG-UK) Consortium,McHugh M et al
EPI_ISL_425941,"Virology Department, Royal Infirmary of Edinburgh, NHS Lothian / School of Biological Sciences, University of Edinburgh / Institute of Genetics and Molecular Medicine, University of Edinburgh",COVID-19 Genomics UK (COG-UK) Consortium,McHugh M et al
EPI_ISL_425942,"Virology Department, Royal Infirmary of Edinburgh, NHS Lothian / School of Biological Sciences, University of Edinburgh / Institute of Genetics and Molecular Medicine, University of Edinburgh",COVID-19 Genomics UK (COG-UK) Consortium,McHugh M et al
EPI_ISL_433164,"Virology Department, Royal Infirmary of Edinburgh, NHS Lothian / School of Biological Sciences, University of Edinburgh / Institute of Genetics and Molecular Medicine, University of Edinburgh",COVID-19 Genomics UK (COG-UK) Consortium,McHugh M et al
EPI_ISL_433165,"Virology Department, Royal Infirmary of Edinburgh, NHS Lothian / School of Biological Sciences, University of Edinburgh / Institute of Genetics and Molecular Medicine, University of Edinburgh",COVID-19 Genomics UK (COG-UK) Consortium,McHugh M et al
EPI_ISL_433166,"Virology Department, Royal Infirmary of Edinburgh, NHS Lothian / School of Biological Sciences, University of Edinburgh / Institute of Genetics and Molecular Medicine, University of Edinburgh",COVID-19 Genomics UK (COG-UK) Consortium,McHugh M et al
EPI_ISL_433167,"Virology Department, Royal Infirmary of Edinburgh, NHS Lothian / School of Biological Sciences, University of Edinburgh / Institute of Genetics and Molecular Medicine, University of Edinburgh",COVID-19 Genomics UK (COG-UK) Consortium,McHugh M et al
EPI_ISL_433168,"Virology Department, Royal Infirmary of Edinburgh, NHS Lothian / School of Biological Sciences, University of Edinburgh / Institute of Genetics and Molecular Medicine, University of Edinburgh",COVID-19 Genomics UK (COG-UK) Consortium,McHugh M et al
EPI_ISL_433169,"Virology Department, Royal Infirmary of Edinburgh, NHS Lothian / School of Biological Sciences, University of Edinburgh / Institute of Genetics and Molecular Medicine, University of Edinburgh",COVID-19 Genomics UK (COG-UK) Consortium,McHugh M et al
EPI_ISL_433170,"Virology Department, Royal Infirmary of Edinburgh, NHS Lothian / School of Biological Sciences, University of Edinburgh / Institute of Genetics and Molecular Medicine, University of Edinburgh",COVID-19 Genomics UK (COG-UK) Consortium,McHugh M et al
EPI_ISL_433171,"Virology Department, Royal Infirmary of Edinburgh, NHS Lothian / School of Biological Sciences, University of Edinburgh / Institute of Genetics and Molecular Medicine, University of Edinburgh",COVID-19 Genomics UK (COG-UK) Consortium,McHugh M et al
EPI_ISL_433172,"Virology Department, Royal Infirmary of Edinburgh, NHS Lothian / School of Biological Sciences, University of Edinburgh / Institute of Genetics and Molecular Medicine, University of Edinburgh",COVID-19 Genomics UK (COG-UK) Consortium,McHugh M et al
EPI_ISL_433173,"Virology Department, Royal Infirmary of Edinburgh, NHS Lothian / School of Biological Sciences, University of Edinburgh / Institute of Genetics and Molecular Medicine, University of Edinburgh",COVID-19 Genomics UK (COG-UK) Consortium,McHugh M et al
EPI_ISL_433174,"Virology Department, Royal Infirmary of Edinburgh, NHS Lothian / School of Biological Sciences, University of Edinburgh / Institute of Genetics and Molecular Medicine, University of Edinburgh",COVID-19 Genomics UK (COG-UK) Consortium,McHugh M et al
EPI_ISL_433175,"Virology Department, Royal Infirmary of Edinburgh, NHS Lothian / School of Biological Sciences, University of Edinburgh / Institute of Genetics and Molecular Medicine, University of Edinburgh",COVID-19 Genomics UK (COG-UK) Consortium,McHugh M et al
EPI_ISL_433176,"Virology Department, Royal Infirmary of Edinburgh, NHS Lothian / School of Biological Sciences, University of Edinburgh / Institute of Genetics and Molecular Medicine, University of Edinburgh",COVID-19 Genomics UK (COG-UK) Consortium,McHugh M et al
EPI_ISL_433177,"Virology Department, Royal Infirmary of Edinburgh, NHS Lothian / School of Biological Sciences, University of Edinburgh / Institute of Genetics and Molecular Medicine, University of Edinburgh",COVID-19 Genomics UK (COG-UK) Consortium,McHugh M et al
EPI_ISL_433178,"Virology Department, Royal Infirmary of Edinburgh, NHS Lothian / School of Biological Sciences, University of Edinburgh / Institute of Genetics and Molecular Medicine, University of Edinburgh",COVID-19 Genomics UK (COG-UK) Consortium,McHugh M et al
EPI_ISL_433180,"Virology Department, Royal Infirmary of Edinburgh, NHS Lothian / School of Biological Sciences, University of Edinburgh / Institute of Genetics and Molecular Medicine, University of Edinburgh",COVID-19 Genomics UK (COG-UK) Consortium,McHugh M et al
EPI_ISL_433181,"Virology Department, Royal Infirmary of Edinburgh, NHS Lothian / School of Biological Sciences, University of Edinburgh / Institute of Genetics and Molecular Medicine, University of Edinburgh",COVID-19 Genomics UK (COG-UK) Consortium,McHugh M et al
EPI_ISL_433182,"Virology Department, Royal Infirmary of Edinburgh, NHS Lothian / School of Biological Sciences, University of Edinburgh / Institute of Genetics and Molecular Medicine, University of Edinburgh",COVID-19 Genomics UK (COG-UK) Consortium,McHugh M et al
EPI_ISL_433183,"Virology Department, Royal Infirmary of Edinburgh, NHS Lothian / School of Biological Sciences, University of Edinburgh / Institute of Genetics and Molecular Medicine, University of Edinburgh",COVID-19 Genomics UK (COG-UK) Consortium,McHugh M et al
EPI_ISL_433184,"Virology Department, Royal Infirmary of Edinburgh, NHS Lothian / School of Biological Sciences, University of Edinburgh / Institute of Genetics and Molecular Medicine, University of Edinburgh",COVID-19 Genomics UK (COG-UK) Consortium,McHugh M et al
EPI_ISL_433185,"Virology Department, Royal Infirmary of Edinburgh, NHS Lothian / School of Biological Sciences, University of Edinburgh / Institute of Genetics and Molecular Medicine, University of Edinburgh",COVID-19 Genomics UK (COG-UK) Consortium,McHugh M et al
EPI_ISL_433186,"Virology Department, Royal Infirmary of Edinburgh, NHS Lothian / School of Biological Sciences, University of Edinburgh / Institute of Genetics and Molecular Medicine, University of Edinburgh",COVID-19 Genomics UK (COG-UK) Consortium,McHugh M et al
EPI_ISL_433187,"Virology Department, Royal Infirmary of Edinburgh, NHS Lothian / School of Biological Sciences, University of Edinburgh / Institute of Genetics and Molecular Medicine, University of Edinburgh",COVID-19 Genomics UK (COG-UK) Consortium,McHugh M et al
EPI_ISL_433188,"Virology Department, Royal Infirmary of Edinburgh, NHS Lothian / School of Biological Sciences, University of Edinburgh / Institute of Genetics and Molecular Medicine, University of Edinburgh",COVID-19 Genomics UK (COG-UK) Consortium,McHugh M et al
EPI_ISL_433189,"Virology Department, Royal Infirmary of Edinburgh, NHS Lothian / School of Biological Sciences, University of Edinburgh / Institute of Genetics and Molecular Medicine, University of Edinburgh",COVID-19 Genomics UK (COG-UK) Consortium,McHugh M et al
EPI_ISL_433190,"Virology Department, Royal Infirmary of Edinburgh, NHS Lothian / School of Biological Sciences, University of Edinburgh / Institute of Genetics and Molecular Medicine, University of Edinburgh",COVID-19 Genomics UK (COG-UK) Consortium,McHugh M et al
EPI_ISL_433191,"Virology Department, Royal Infirmary of Edinburgh, NHS Lothian / School of Biological Sciences, University of Edinburgh / Institute of Genetics and Molecular Medicine, University of Edinburgh",COVID-19 Genomics UK (COG-UK) Consortium,McHugh M et al
EPI_ISL_433192,"Virology Department, Royal Infirmary of Edinburgh, NHS Lothian / School of Biological Sciences, University of Edinburgh / Institute of Genetics and Molecular Medicine, University of Edinburgh",COVID-19 Genomics UK (COG-UK) Consortium,McHugh M et al
EPI_ISL_433193,"Virology Department, Royal Infirmary of Edinburgh, NHS Lothian / School of Biological Sciences, University of Edinburgh / Institute of Genetics and Molecular Medicine, University of Edinburgh",COVID-19 Genomics UK (COG-UK) Consortium,McHugh M et al
EPI_ISL_433194,"Virology Department, Royal Infirmary of Edinburgh, NHS Lothian / School of Biological Sciences, University of Edinburgh / Institute of Genetics and Molecular Medicine, University of Edinburgh",COVID-19 Genomics UK (COG-UK) Consortium,McHugh M et al
EPI_ISL_433195,"Virology Department, Royal Infirmary of Edinburgh, NHS Lothian / School of Biological Sciences, University of Edinburgh / Institute of Genetics and Molecular Medicine, University of Edinburgh",COVID-19 Genomics UK (COG-UK) Consortium,McHugh M et al
EPI_ISL_433196,"Virology Department, Royal Infirmary of Edinburgh, NHS Lothian / School of Biological Sciences, University of Edinburgh / Institute of Genetics and Molecular Medicine, University of Edinburgh",COVID-19 Genomics UK (COG-UK) Consortium,McHugh M et al
EPI_ISL_433197,"Virology Department, Royal Infirmary of Edinburgh, NHS Lothian / School of Biological Sciences, University of Edinburgh / Institute of Genetics and Molecular Medicine, University of Edinburgh",COVID-19 Genomics UK (COG-UK) Consortium,McHugh M et al
EPI_ISL_439151,"Virology Department, Royal Infirmary of Edinburgh, NHS Lothian / School of Biological Sciences, University of Edinburgh / Institute of Genetics and Molecular Medicine, University of Edinburgh",COVID-19 Genomics UK (COG-UK) Consortium,McHugh M et al
EPI_ISL_439152,"Virology Department, Royal Infirmary of Edinburgh, NHS Lothian / School of Biological Sciences, University of Edinburgh / Institute of Genetics and Molecular Medicine, University of Edinburgh",COVID-19 Genomics UK (COG-UK) Consortium,McHugh M et al
EPI_ISL_439153,"Virology Department, Royal Infirmary of Edinburgh, NHS Lothian / School of Biological Sciences, University of Edinburgh / Institute of Genetics and Molecular Medicine, University of Edinburgh",COVID-19 Genomics UK (COG-UK) Consortium,McHugh M et al
EPI_ISL_439154,"Virology Department, Royal Infirmary of Edinburgh, NHS Lothian / School of Biological Sciences, University of Edinburgh / Institute of Genetics and Molecular Medicine, University of Edinburgh",COVID-19 Genomics UK (COG-UK) Consortium,McHugh M et al
EPI_ISL_439155,"Virology Department, Royal Infirmary of Edinburgh, NHS Lothian / School of Biological Sciences, University of Edinburgh / Institute of Genetics and Molecular Medicine, University of Edinburgh",COVID-19 Genomics UK (COG-UK) Consortium,McHugh M et al
EPI_ISL_439156,"Virology Department, Royal Infirmary of Edinburgh, NHS Lothian / School of Biological Sciences, University of Edinburgh / Institute of Genetics and Molecular Medicine, University of Edinburgh",COVID-19 Genomics UK (COG-UK) Consortium,McHugh M et al
EPI_ISL_439157,"Virology Department, Royal Infirmary of Edinburgh, NHS Lothian / School of Biological Sciences, University of Edinburgh / Institute of Genetics and Molecular Medicine, University of Edinburgh",COVID-19 Genomics UK (COG-UK) Consortium,McHugh M et al
EPI_ISL_439158,"Virology Department, Royal Infirmary of Edinburgh, NHS Lothian / School of Biological Sciences, University of Edinburgh / Institute of Genetics and Molecular Medicine, University of Edinburgh",COVID-19 Genomics UK (COG-UK) Consortium,McHugh M et al
EPI_ISL_439159,"Virology Department, Royal Infirmary of Edinburgh, NHS Lothian / School of Biological Sciences, University of Edinburgh / Institute of Genetics and Molecular Medicine, University of Edinburgh",COVID-19 Genomics UK (COG-UK) Consortium,McHugh M et al
EPI_ISL_425943,"Virology Department, Royal Infirmary of Edinburgh, NHS Lothian / School of Biological Sciences, University of Edinburgh / Institute of Genetics and Molecular Medicine, University of Edinburgh",COVID-19 Genomics UK (COG-UK) Consortium,McHugh M et al
EPI_ISL_439160,"Virology Department, Royal Infirmary of Edinburgh, NHS Lothian / School of Biological Sciences, University of Edinburgh / Institute of Genetics and Molecular Medicine, University of Edinburgh",COVID-19 Genomics UK (COG-UK) Consortium,McHugh M et al
EPI_ISL_439161,"Virology Department, Royal Infirmary of Edinburgh, NHS Lothian / School of Biological Sciences, University of Edinburgh / Institute of Genetics and Molecular Medicine, University of Edinburgh",COVID-19 Genomics UK (COG-UK) Consortium,McHugh M et al
EPI_ISL_456894,"Virology Department, Royal Infirmary of Edinburgh, NHS Lothian / School of Biological Sciences, University of Edinburgh / Institute of Genetics and Molecular Medicine, University of Edinburgh",COVID-19 Genomics UK (COG-UK) Consortium,McHugh M et al
EPI_ISL_439162,"Virology Department, Royal Infirmary of Edinburgh, NHS Lothian / School of Biological Sciences, University of Edinburgh / Institute of Genetics and Molecular Medicine, University of Edinburgh",COVID-19 Genomics UK (COG-UK) Consortium,McHugh M et al
EPI_ISL_439163,"Virology Department, Royal Infirmary of Edinburgh, NHS Lothian / School of Biological Sciences, University of Edinburgh / Institute of Genetics and Molecular Medicine, University of Edinburgh",COVID-19 Genomics UK (COG-UK) Consortium,McHugh M et al
EPI_ISL_439164,"Virology Department, Royal Infirmary of Edinburgh, NHS Lothian / School of Biological Sciences, University of Edinburgh / Institute of Genetics and Molecular Medicine, University of Edinburgh",COVID-19 Genomics UK (COG-UK) Consortium,McHugh M et al
EPI_ISL_439165,"Virology Department, Royal Infirmary of Edinburgh, NHS Lothian / School of Biological Sciences, University of Edinburgh / Institute of Genetics and Molecular Medicine, University of Edinburgh",COVID-19 Genomics UK (COG-UK) Consortium,McHugh M et al
EPI_ISL_439166,"Virology Department, Royal Infirmary of Edinburgh, NHS Lothian / School of Biological Sciences, University of Edinburgh / Institute of Genetics and Molecular Medicine, University of Edinburgh",COVID-19 Genomics UK (COG-UK) Consortium,McHugh M et al
EPI_ISL_439167,"Virology Department, Royal Infirmary of Edinburgh, NHS Lothian / School of Biological Sciences, University of Edinburgh / Institute of Genetics and Molecular Medicine, University of Edinburgh",COVID-19 Genomics UK (COG-UK) Consortium,McHugh M et al
EPI_ISL_425944,"Virology Department, Royal Infirmary of Edinburgh, NHS Lothian / School of Biological Sciences, University of Edinburgh / Institute of Genetics and Molecular Medicine, University of Edinburgh",COVID-19 Genomics UK (COG-UK) Consortium,McHugh M et al
EPI_ISL_439168,"Virology Department, Royal Infirmary of Edinburgh, NHS Lothian / School of Biological Sciences, University of Edinburgh / Institute of Genetics and Molecular Medicine, University of Edinburgh",COVID-19 Genomics UK (COG-UK) Consortium,McHugh M et al
EPI_ISL_439169,"Virology Department, Royal Infirmary of Edinburgh, NHS Lothian / School of Biological Sciences, University of Edinburgh / Institute of Genetics and Molecular Medicine, University of Edinburgh",COVID-19 Genomics UK (COG-UK) Consortium,McHugh M et al
EPI_ISL_439170,"Virology Department, Royal Infirmary of Edinburgh, NHS Lothian / School of Biological Sciences, University of Edinburgh / Institute of Genetics and Molecular Medicine, University of Edinburgh",COVID-19 Genomics UK (COG-UK) Consortium,McHugh M et al
EPI_ISL_456895,"Virology Department, Royal Infirmary of Edinburgh, NHS Lothian / School of Biological Sciences, University of Edinburgh / Institute of Genetics and Molecular Medicine, University of Edinburgh",COVID-19 Genomics UK (COG-UK) Consortium,McHugh M et al
EPI_ISL_425945,"Virology Department, Royal Infirmary of Edinburgh, NHS Lothian / School of Biological Sciences, University of Edinburgh / Institute of Genetics and Molecular Medicine, University of Edinburgh",COVID-19 Genomics UK (COG-UK) Consortium,McHugh M et al
EPI_ISL_439171,"Virology Department, Royal Infirmary of Edinburgh, NHS Lothian / School of Biological Sciences, University of Edinburgh / Institute of Genetics and Molecular Medicine, University of Edinburgh",COVID-19 Genomics UK (COG-UK) Consortium,McHugh M et al
EPI_ISL_439172,"Virology Department, Royal Infirmary of Edinburgh, NHS Lothian / School of Biological Sciences, University of Edinburgh / Institute of Genetics and Molecular Medicine, University of Edinburgh",COVID-19 Genomics UK (COG-UK) Consortium,McHugh M et al
EPI_ISL_425946,"Virology Department, Royal Infirmary of Edinburgh, NHS Lothian / School of Biological Sciences, University of Edinburgh / Institute of Genetics and Molecular Medicine, University of Edinburgh",COVID-19 Genomics UK (COG-UK) Consortium,McHugh M et al
EPI_ISL_425947,"Virology Department, Royal Infirmary of Edinburgh, NHS Lothian / School of Biological Sciences, University of Edinburgh / Institute of Genetics and Molecular Medicine, University of Edinburgh",COVID-19 Genomics UK (COG-UK) Consortium,McHugh M et al
EPI_ISL_425948,"Virology Department, Royal Infirmary of Edinburgh, NHS Lothian / School of Biological Sciences, University of Edinburgh / Institute of Genetics and Molecular Medicine, University of Edinburgh",COVID-19 Genomics UK (COG-UK) Consortium,McHugh M et al
EPI_ISL_439173,"Virology Department, Royal Infirmary of Edinburgh, NHS Lothian / School of Biological Sciences, University of Edinburgh / Institute of Genetics and Molecular Medicine, University of Edinburgh",COVID-19 Genomics UK (COG-UK) Consortium,McHugh M et al
EPI_ISL_439174,"Virology Department, Royal Infirmary of Edinburgh, NHS Lothian / School of Biological Sciences, University of Edinburgh / Institute of Genetics and Molecular Medicine, University of Edinburgh",COVID-19 Genomics UK (COG-UK) Consortium,McHugh M et al
EPI_ISL_439175,"Virology Department, Royal Infirmary of Edinburgh, NHS Lothian / School of Biological Sciences, University of Edinburgh / Institute of Genetics and Molecular Medicine, University of Edinburgh",COVID-19 Genomics UK (COG-UK) Consortium,McHugh M et al
EPI_ISL_439176,"Virology Department, Royal Infirmary of Edinburgh, NHS Lothian / School of Biological Sciences, University of Edinburgh / Institute of Genetics and Molecular Medicine, University of Edinburgh",COVID-19 Genomics UK (COG-UK) Consortium,McHugh M et al
EPI_ISL_473784,"Virology Department, Royal Infirmary of Edinburgh, NHS Lothian / School of Biological Sciences, University of Edinburgh / Institute of Genetics and Molecular Medicine, University of Edinburgh",COVID-19 Genomics UK (COG-UK) Consortium,McHugh M et al
EPI_ISL_425949,"Virology Department, Royal Infirmary of Edinburgh, NHS Lothian / School of Biological Sciences, University of Edinburgh / Institute of Genetics and Molecular Medicine, University of Edinburgh",COVID-19 Genomics UK (COG-UK) Consortium,McHugh M et al
EPI_ISL_439177,"Virology Department, Royal Infirmary of Edinburgh, NHS Lothian / School of Biological Sciences, University of Edinburgh / Institute of Genetics and Molecular Medicine, University of Edinburgh",COVID-19 Genomics UK (COG-UK) Consortium,McHugh M et al
EPI_ISL_439178,"Virology Department, Royal Infirmary of Edinburgh, NHS Lothian / School of Biological Sciences, University of Edinburgh / Institute of Genetics and Molecular Medicine, University of Edinburgh",COVID-19 Genomics UK (COG-UK) Consortium,McHugh M et al
EPI_ISL_425950,"Virology Department, Royal Infirmary of Edinburgh, NHS Lothian / School of Biological Sciences, University of Edinburgh / Institute of Genetics and Molecular Medicine, University of Edinburgh",COVID-19 Genomics UK (COG-UK) Consortium,McHugh M et al
EPI_ISL_439179,"Virology Department, Royal Infirmary of Edinburgh, NHS Lothian / School of Biological Sciences, University of Edinburgh / Institute of Genetics and Molecular Medicine, University of Edinburgh",COVID-19 Genomics UK (COG-UK) Consortium,McHugh M et al
EPI_ISL_439180,"Virology Department, Royal Infirmary of Edinburgh, NHS Lothian / School of Biological Sciences, University of Edinburgh / Institute of Genetics and Molecular Medicine, University of Edinburgh",COVID-19 Genomics UK (COG-UK) Consortium,McHugh M et al
EPI_ISL_439181,"Virology Department, Royal Infirmary of Edinburgh, NHS Lothian / School of Biological Sciences, University of Edinburgh / Institute of Genetics and Molecular Medicine, University of Edinburgh",COVID-19 Genomics UK (COG-UK) Consortium,McHugh M et al
EPI_ISL_425951,"Virology Department, Royal Infirmary of Edinburgh, NHS Lothian / School of Biological Sciences, University of Edinburgh / Institute of Genetics and Molecular Medicine, University of Edinburgh",COVID-19 Genomics UK (COG-UK) Consortium,McHugh M et al
EPI_ISL_439182,"Virology Department, Royal Infirmary of Edinburgh, NHS Lothian / School of Biological Sciences, University of Edinburgh / Institute of Genetics and Molecular Medicine, University of Edinburgh",COVID-19 Genomics UK (COG-UK) Consortium,McHugh M et al
EPI_ISL_439183,"Virology Department, Royal Infirmary of Edinburgh, NHS Lothian / School of Biological Sciences, University of Edinburgh / Institute of Genetics and Molecular Medicine, University of Edinburgh",COVID-19 Genomics UK (COG-UK) Consortium,McHugh M et al
EPI_ISL_439184,"Virology Department, Royal Infirmary of Edinburgh, NHS Lothian / School of Biological Sciences, University of Edinburgh / Institute of Genetics and Molecular Medicine, University of Edinburgh",COVID-19 Genomics UK (COG-UK) Consortium,McHugh M et al
EPI_ISL_425952,"Virology Department, Royal Infirmary of Edinburgh, NHS Lothian / School of Biological Sciences, University of Edinburgh / Institute of Genetics and Molecular Medicine, University of Edinburgh",COVID-19 Genomics UK (COG-UK) Consortium,McHugh M et al
EPI_ISL_439185,"Virology Department, Royal Infirmary of Edinburgh, NHS Lothian / School of Biological Sciences, University of Edinburgh / Institute of Genetics and Molecular Medicine, University of Edinburgh",COVID-19 Genomics UK (COG-UK) Consortium,McHugh M et al
EPI_ISL_439186,"Virology Department, Royal Infirmary of Edinburgh, NHS Lothian / School of Biological Sciences, University of Edinburgh / Institute of Genetics and Molecular Medicine, University of Edinburgh",COVID-19 Genomics UK (COG-UK) Consortium,McHugh M et al
EPI_ISL_439187,"Virology Department, Royal Infirmary of Edinburgh, NHS Lothian / School of Biological Sciences, University of Edinburgh / Institute of Genetics and Molecular Medicine, University of Edinburgh",COVID-19 Genomics UK (COG-UK) Consortium,McHugh M et al
EPI_ISL_439188,"Virology Department, Royal Infirmary of Edinburgh, NHS Lothian / School of Biological Sciences, University of Edinburgh / Institute of Genetics and Molecular Medicine, University of Edinburgh",COVID-19 Genomics UK (COG-UK) Consortium,McHugh M et al
EPI_ISL_439189,"Virology Department, Royal Infirmary of Edinburgh, NHS Lothian / School of Biological Sciences, University of Edinburgh / Institute of Genetics and Molecular Medicine, University of Edinburgh",COVID-19 Genomics UK (COG-UK) Consortium,McHugh M et al
EPI_ISL_439190,"Virology Department, Royal Infirmary of Edinburgh, NHS Lothian / School of Biological Sciences, University of Edinburgh / Institute of Genetics and Molecular Medicine, University of Edinburgh",COVID-19 Genomics UK (COG-UK) Consortium,McHugh M et al
EPI_ISL_439191,"Virology Department, Royal Infirmary of Edinburgh, NHS Lothian / School of Biological Sciences, University of Edinburgh / Institute of Genetics and Molecular Medicine, University of Edinburgh",COVID-19 Genomics UK (COG-UK) Consortium,McHugh M et al
EPI_ISL_439192,"Virology Department, Royal Infirmary of Edinburgh, NHS Lothian / School of Biological Sciences, University of Edinburgh / Institute of Genetics and Molecular Medicine, University of Edinburgh",COVID-19 Genomics UK (COG-UK) Consortium,McHugh M et al
EPI_ISL_439193,"Virology Department, Royal Infirmary of Edinburgh, NHS Lothian / School of Biological Sciences, University of Edinburgh / Institute of Genetics and Molecular Medicine, University of Edinburgh",COVID-19 Genomics UK (COG-UK) Consortium,McHugh M et al
EPI_ISL_439194,"Virology Department, Royal Infirmary of Edinburgh, NHS Lothian / School of Biological Sciences, University of Edinburgh / Institute of Genetics and Molecular Medicine, University of Edinburgh",COVID-19 Genomics UK (COG-UK) Consortium,McHugh M et al
EPI_ISL_439195,"Virology Department, Royal Infirmary of Edinburgh, NHS Lothian / School of Biological Sciences, University of Edinburgh / Institute of Genetics and Molecular Medicine, University of Edinburgh",COVID-19 Genomics UK (COG-UK) Consortium,McHugh M et al
EPI_ISL_439196,"Virology Department, Royal Infirmary of Edinburgh, NHS Lothian / School of Biological Sciences, University of Edinburgh / Institute of Genetics and Molecular Medicine, University of Edinburgh",COVID-19 Genomics UK (COG-UK) Consortium,McHugh M et al
EPI_ISL_439197,"Virology Department, Royal Infirmary of Edinburgh, NHS Lothian / School of Biological Sciences, University of Edinburgh / Institute of Genetics and Molecular Medicine, University of Edinburgh",COVID-19 Genomics UK (COG-UK) Consortium,McHugh M et al
EPI_ISL_439198,"Virology Department, Royal Infirmary of Edinburgh, NHS Lothian / School of Biological Sciences, University of Edinburgh / Institute of Genetics and Molecular Medicine, University of Edinburgh",COVID-19 Genomics UK (COG-UK) Consortium,McHugh M et al
EPI_ISL_439199,"Virology Department, Royal Infirmary of Edinburgh, NHS Lothian / School of Biological Sciences, University of Edinburgh / Institute of Genetics and Molecular Medicine, University of Edinburgh",COVID-19 Genomics UK (COG-UK) Consortium,McHugh M et al
EPI_ISL_439200,"Virology Department, Royal Infirmary of Edinburgh, NHS Lothian / School of Biological Sciences, University of Edinburgh / Institute of Genetics and Molecular Medicine, University of Edinburgh",COVID-19 Genomics UK (COG-UK) Consortium,McHugh M et al
EPI_ISL_439201,"Virology Department, Royal Infirmary of Edinburgh, NHS Lothian / School of Biological Sciences, University of Edinburgh / Institute of Genetics and Molecular Medicine, University of Edinburgh",COVID-19 Genomics UK (COG-UK) Consortium,McHugh M et al
EPI_ISL_439202,"Virology Department, Royal Infirmary of Edinburgh, NHS Lothian / School of Biological Sciences, University of Edinburgh / Institute of Genetics and Molecular Medicine, University of Edinburgh",COVID-19 Genomics UK (COG-UK) Consortium,McHugh M et al
EPI_ISL_439203,"Virology Department, Royal Infirmary of Edinburgh, NHS Lothian / School of Biological Sciences, University of Edinburgh / Institute of Genetics and Molecular Medicine, University of Edinburgh",COVID-19 Genomics UK (COG-UK) Consortium,McHugh M et al
EPI_ISL_439204,"Virology Department, Royal Infirmary of Edinburgh, NHS Lothian / School of Biological Sciences, University of Edinburgh / Institute of Genetics and Molecular Medicine, University of Edinburgh",COVID-19 Genomics UK (COG-UK) Consortium,McHugh M et al
EPI_ISL_439205,"Virology Department, Royal Infirmary of Edinburgh, NHS Lothian / School of Biological Sciences, University of Edinburgh / Institute of Genetics and Molecular Medicine, University of Edinburgh",COVID-19 Genomics UK (COG-UK) Consortium,McHugh M et al
EPI_ISL_439206,"Virology Department, Royal Infirmary of Edinburgh, NHS Lothian / School of Biological Sciences, University of Edinburgh / Institute of Genetics and Molecular Medicine, University of Edinburgh",COVID-19 Genomics UK (COG-UK) Consortium,McHugh M et al
EPI_ISL_439207,"Virology Department, Royal Infirmary of Edinburgh, NHS Lothian / School of Biological Sciences, University of Edinburgh / Institute of Genetics and Molecular Medicine, University of Edinburgh",COVID-19 Genomics UK (COG-UK) Consortium,McHugh M et al
EPI_ISL_439208,"Virology Department, Royal Infirmary of Edinburgh, NHS Lothian / School of Biological Sciences, University of Edinburgh / Institute of Genetics and Molecular Medicine, University of Edinburgh",COVID-19 Genomics UK (COG-UK) Consortium,McHugh M et al
EPI_ISL_439209,"Virology Department, Royal Infirmary of Edinburgh, NHS Lothian / School of Biological Sciences, University of Edinburgh / Institute of Genetics and Molecular Medicine, University of Edinburgh",COVID-19 Genomics UK (COG-UK) Consortium,McHugh M et al
EPI_ISL_439210,"Virology Department, Royal Infirmary of Edinburgh, NHS Lothian / School of Biological Sciences, University of Edinburgh / Institute of Genetics and Molecular Medicine, University of Edinburgh",COVID-19 Genomics UK (COG-UK) Consortium,McHugh M et al
EPI_ISL_425953,"Virology Department, Royal Infirmary of Edinburgh, NHS Lothian / School of Biological Sciences, University of Edinburgh / Institute of Genetics and Molecular Medicine, University of Edinburgh",COVID-19 Genomics UK (COG-UK) Consortium,McHugh M et al
EPI_ISL_439211,"Virology Department, Royal Infirmary of Edinburgh, NHS Lothian / School of Biological Sciences, University of Edinburgh / Institute of Genetics and Molecular Medicine, University of Edinburgh",COVID-19 Genomics UK (COG-UK) Consortium,McHugh M et al
EPI_ISL_439212,"Virology Department, Royal Infirmary of Edinburgh, NHS Lothian / School of Biological Sciences, University of Edinburgh / Institute of Genetics and Molecular Medicine, University of Edinburgh",COVID-19 Genomics UK (COG-UK) Consortium,McHugh M et al
EPI_ISL_439213,"Virology Department, Royal Infirmary of Edinburgh, NHS Lothian / School of Biological Sciences, University of Edinburgh / Institute of Genetics and Molecular Medicine, University of Edinburgh",COVID-19 Genomics UK (COG-UK) Consortium,McHugh M et al
EPI_ISL_439214,"Virology Department, Royal Infirmary of Edinburgh, NHS Lothian / School of Biological Sciences, University of Edinburgh / Institute of Genetics and Molecular Medicine, University of Edinburgh",COVID-19 Genomics UK (COG-UK) Consortium,McHugh M et al
EPI_ISL_439215,"Virology Department, Royal Infirmary of Edinburgh, NHS Lothian / School of Biological Sciences, University of Edinburgh / Institute of Genetics and Molecular Medicine, University of Edinburgh",COVID-19 Genomics UK (COG-UK) Consortium,McHugh M et al
EPI_ISL_439216,"Virology Department, Royal Infirmary of Edinburgh, NHS Lothian / School of Biological Sciences, University of Edinburgh / Institute of Genetics and Molecular Medicine, University of Edinburgh",COVID-19 Genomics UK (COG-UK) Consortium,McHugh M et al
EPI_ISL_439217,"Virology Department, Royal Infirmary of Edinburgh, NHS Lothian / School of Biological Sciences, University of Edinburgh / Institute of Genetics and Molecular Medicine, University of Edinburgh",COVID-19 Genomics UK (COG-UK) Consortium,McHugh M et al
EPI_ISL_439218,"Virology Department, Royal Infirmary of Edinburgh, NHS Lothian / School of Biological Sciences, University of Edinburgh / Institute of Genetics and Molecular Medicine, University of Edinburgh",COVID-19 Genomics UK (COG-UK) Consortium,McHugh M et al
EPI_ISL_439219,"Virology Department, Royal Infirmary of Edinburgh, NHS Lothian / School of Biological Sciences, University of Edinburgh / Institute of Genetics and Molecular Medicine, University of Edinburgh",COVID-19 Genomics UK (COG-UK) Consortium,McHugh M et al
EPI_ISL_439220,"Virology Department, Royal Infirmary of Edinburgh, NHS Lothian / School of Biological Sciences, University of Edinburgh / Institute of Genetics and Molecular Medicine, University of Edinburgh",COVID-19 Genomics UK (COG-UK) Consortium,McHugh M et al
EPI_ISL_425954,"Virology Department, Royal Infirmary of Edinburgh, NHS Lothian / School of Biological Sciences, University of Edinburgh / Institute of Genetics and Molecular Medicine, University of Edinburgh",COVID-19 Genomics UK (COG-UK) Consortium,McHugh M et al
EPI_ISL_439221,"Virology Department, Royal Infirmary of Edinburgh, NHS Lothian / School of Biological Sciences, University of Edinburgh / Institute of Genetics and Molecular Medicine, University of Edinburgh",COVID-19 Genomics UK (COG-UK) Consortium,McHugh M et al
EPI_ISL_439222,"Virology Department, Royal Infirmary of Edinburgh, NHS Lothian / School of Biological Sciences, University of Edinburgh / Institute of Genetics and Molecular Medicine, University of Edinburgh",COVID-19 Genomics UK (COG-UK) Consortium,McHugh M et al
EPI_ISL_439223,"Virology Department, Royal Infirmary of Edinburgh, NHS Lothian / School of Biological Sciences, University of Edinburgh / Institute of Genetics and Molecular Medicine, University of Edinburgh",COVID-19 Genomics UK (COG-UK) Consortium,McHugh M et al
EPI_ISL_425955,"Virology Department, Royal Infirmary of Edinburgh, NHS Lothian / School of Biological Sciences, University of Edinburgh / Institute of Genetics and Molecular Medicine, University of Edinburgh",COVID-19 Genomics UK (COG-UK) Consortium,McHugh M et al
EPI_ISL_439224,"Virology Department, Royal Infirmary of Edinburgh, NHS Lothian / School of Biological Sciences, University of Edinburgh / Institute of Genetics and Molecular Medicine, University of Edinburgh",COVID-19 Genomics UK (COG-UK) Consortium,McHugh M et al
EPI_ISL_439225,"Virology Department, Royal Infirmary of Edinburgh, NHS Lothian / School of Biological Sciences, University of Edinburgh / Institute of Genetics and Molecular Medicine, University of Edinburgh",COVID-19 Genomics UK (COG-UK) Consortium,McHugh M et al
EPI_ISL_425956,"Virology Department, Royal Infirmary of Edinburgh, NHS Lothian / School of Biological Sciences, University of Edinburgh / Institute of Genetics and Molecular Medicine, University of Edinburgh",COVID-19 Genomics UK (COG-UK) Consortium,McHugh M et al
EPI_ISL_439226,"Virology Department, Royal Infirmary of Edinburgh, NHS Lothian / School of Biological Sciences, University of Edinburgh / Institute of Genetics and Molecular Medicine, University of Edinburgh",COVID-19 Genomics UK (COG-UK) Consortium,McHugh M et al
EPI_ISL_439227,"Virology Department, Royal Infirmary of Edinburgh, NHS Lothian / School of Biological Sciences, University of Edinburgh / Institute of Genetics and Molecular Medicine, University of Edinburgh",COVID-19 Genomics UK (COG-UK) Consortium,McHugh M et al
EPI_ISL_439228,"Virology Department, Royal Infirmary of Edinburgh, NHS Lothian / School of Biological Sciences, University of Edinburgh / Institute of Genetics and Molecular Medicine, University of Edinburgh",COVID-19 Genomics UK (COG-UK) Consortium,McHugh M et al
EPI_ISL_439229,"Virology Department, Royal Infirmary of Edinburgh, NHS Lothian / School of Biological Sciences, University of Edinburgh / Institute of Genetics and Molecular Medicine, University of Edinburgh",COVID-19 Genomics UK (COG-UK) Consortium,McHugh M et al
EPI_ISL_439230,"Virology Department, Royal Infirmary of Edinburgh, NHS Lothian / School of Biological Sciences, University of Edinburgh / Institute of Genetics and Molecular Medicine, University of Edinburgh",COVID-19 Genomics UK (COG-UK) Consortium,McHugh M et al
EPI_ISL_439231,"Virology Department, Royal Infirmary of Edinburgh, NHS Lothian / School of Biological Sciences, University of Edinburgh / Institute of Genetics and Molecular Medicine, University of Edinburgh",COVID-19 Genomics UK (COG-UK) Consortium,McHugh M et al
EPI_ISL_439232,"Virology Department, Royal Infirmary of Edinburgh, NHS Lothian / School of Biological Sciences, University of Edinburgh / Institute of Genetics and Molecular Medicine, University of Edinburgh",COVID-19 Genomics UK (COG-UK) Consortium,McHugh M et al
EPI_ISL_439233,"Virology Department, Royal Infirmary of Edinburgh, NHS Lothian / School of Biological Sciences, University of Edinburgh / Institute of Genetics and Molecular Medicine, University of Edinburgh",COVID-19 Genomics UK (COG-UK) Consortium,McHugh M et al
EPI_ISL_439234,"Virology Department, Royal Infirmary of Edinburgh, NHS Lothian / School of Biological Sciences, University of Edinburgh / Institute of Genetics and Molecular Medicine, University of Edinburgh",COVID-19 Genomics UK (COG-UK) Consortium,McHugh M et al
EPI_ISL_453099,"Virology Department, Royal Infirmary of Edinburgh, NHS Lothian / School of Biological Sciences, University of Edinburgh / Institute of Genetics and Molecular Medicine, University of Edinburgh",COVID-19 Genomics UK (COG-UK) Consortium,McHugh M et al
EPI_ISL_439235,"Virology Department, Royal Infirmary of Edinburgh, NHS Lothian / School of Biological Sciences, University of Edinburgh / Institute of Genetics and Molecular Medicine, University of Edinburgh",COVID-19 Genomics UK (COG-UK) Consortium,McHugh M et al
EPI_ISL_439236,"Virology Department, Royal Infirmary of Edinburgh, NHS Lothian / School of Biological Sciences, University of Edinburgh / Institute of Genetics and Molecular Medicine, University of Edinburgh",COVID-19 Genomics UK (COG-UK) Consortium,McHugh M et al
EPI_ISL_439237,"Virology Department, Royal Infirmary of Edinburgh, NHS Lothian / School of Biological Sciences, University of Edinburgh / Institute of Genetics and Molecular Medicine, University of Edinburgh",COVID-19 Genomics UK (COG-UK) Consortium,McHugh M et al
EPI_ISL_439238,"Virology Department, Royal Infirmary of Edinburgh, NHS Lothian / School of Biological Sciences, University of Edinburgh / Institute of Genetics and Molecular Medicine, University of Edinburgh",COVID-19 Genomics UK (COG-UK) Consortium,McHugh M et al
EPI_ISL_439239,"Virology Department, Royal Infirmary of Edinburgh, NHS Lothian / School of Biological Sciences, University of Edinburgh / Institute of Genetics and Molecular Medicine, University of Edinburgh",COVID-19 Genomics UK (COG-UK) Consortium,McHugh M et al
EPI_ISL_439240,"Virology Department, Royal Infirmary of Edinburgh, NHS Lothian / School of Biological Sciences, University of Edinburgh / Institute of Genetics and Molecular Medicine, University of Edinburgh",COVID-19 Genomics UK (COG-UK) Consortium,McHugh M et al
EPI_ISL_439241,"Virology Department, Royal Infirmary of Edinburgh, NHS Lothian / School of Biological Sciences, University of Edinburgh / Institute of Genetics and Molecular Medicine, University of Edinburgh",COVID-19 Genomics UK (COG-UK) Consortium,McHugh M et al
EPI_ISL_439242,"Virology Department, Royal Infirmary of Edinburgh, NHS Lothian / School of Biological Sciences, University of Edinburgh / Institute of Genetics and Molecular Medicine, University of Edinburgh",COVID-19 Genomics UK (COG-UK) Consortium,McHugh M et al
EPI_ISL_439243,"Virology Department, Royal Infirmary of Edinburgh, NHS Lothian / School of Biological Sciences, University of Edinburgh / Institute of Genetics and Molecular Medicine, University of Edinburgh",COVID-19 Genomics UK (COG-UK) Consortium,McHugh M et al
EPI_ISL_439244,"Virology Department, Royal Infirmary of Edinburgh, NHS Lothian / School of Biological Sciences, University of Edinburgh / Institute of Genetics and Molecular Medicine, University of Edinburgh",COVID-19 Genomics UK (COG-UK) Consortium,McHugh M et al
EPI_ISL_473785,"Virology Department, Royal Infirmary of Edinburgh, NHS Lothian / School of Biological Sciences, University of Edinburgh / Institute of Genetics and Molecular Medicine, University of Edinburgh",COVID-19 Genomics UK (COG-UK) Consortium,McHugh M et al
EPI_ISL_439245,"Virology Department, Royal Infirmary of Edinburgh, NHS Lothian / School of Biological Sciences, University of Edinburgh / Institute of Genetics and Molecular Medicine, University of Edinburgh",COVID-19 Genomics UK (COG-UK) Consortium,McHugh M et al
EPI_ISL_473786,"Virology Department, Royal Infirmary of Edinburgh, NHS Lothian / School of Biological Sciences, University of Edinburgh / Institute of Genetics and Molecular Medicine, University of Edinburgh",COVID-19 Genomics UK (COG-UK) Consortium,McHugh M et al
EPI_ISL_439246,"Virology Department, Royal Infirmary of Edinburgh, NHS Lothian / School of Biological Sciences, University of Edinburgh / Institute of Genetics and Molecular Medicine, University of Edinburgh",COVID-19 Genomics UK (COG-UK) Consortium,McHugh M et al
EPI_ISL_473787,"Virology Department, Royal Infirmary of Edinburgh, NHS Lothian / School of Biological Sciences, University of Edinburgh / Institute of Genetics and Molecular Medicine, University of Edinburgh",COVID-19 Genomics UK (COG-UK) Consortium,McHugh M et al
EPI_ISL_473788,"Virology Department, Royal Infirmary of Edinburgh, NHS Lothian / School of Biological Sciences, University of Edinburgh / Institute of Genetics and Molecular Medicine, University of Edinburgh",COVID-19 Genomics UK (COG-UK) Consortium,McHugh M et al
EPI_ISL_439247,"Virology Department, Royal Infirmary of Edinburgh, NHS Lothian / School of Biological Sciences, University of Edinburgh / Institute of Genetics and Molecular Medicine, University of Edinburgh",COVID-19 Genomics UK (COG-UK) Consortium,McHugh M et al
EPI_ISL_439248,"Virology Department, Royal Infirmary of Edinburgh, NHS Lothian / School of Biological Sciences, University of Edinburgh / Institute of Genetics and Molecular Medicine, University of Edinburgh",COVID-19 Genomics UK (COG-UK) Consortium,McHugh M et al
EPI_ISL_439249,"Virology Department, Royal Infirmary of Edinburgh, NHS Lothian / School of Biological Sciences, University of Edinburgh / Institute of Genetics and Molecular Medicine, University of Edinburgh",COVID-19 Genomics UK (COG-UK) Consortium,McHugh M et al
EPI_ISL_439250,"Virology Department, Royal Infirmary of Edinburgh, NHS Lothian / School of Biological Sciences, University of Edinburgh / Institute of Genetics and Molecular Medicine, University of Edinburgh",COVID-19 Genomics UK (COG-UK) Consortium,McHugh M et al
EPI_ISL_439251,"Virology Department, Royal Infirmary of Edinburgh, NHS Lothian / School of Biological Sciences, University of Edinburgh / Institute of Genetics and Molecular Medicine, University of Edinburgh",COVID-19 Genomics UK (COG-UK) Consortium,McHugh M et al
EPI_ISL_425957,"Virology Department, Royal Infirmary of Edinburgh, NHS Lothian / School of Biological Sciences, University of Edinburgh / Institute of Genetics and Molecular Medicine, University of Edinburgh",COVID-19 Genomics UK (COG-UK) Consortium,McHugh M et al
EPI_ISL_439252,"Virology Department, Royal Infirmary of Edinburgh, NHS Lothian / School of Biological Sciences, University of Edinburgh / Institute of Genetics and Molecular Medicine, University of Edinburgh",COVID-19 Genomics UK (COG-UK) Consortium,McHugh M et al
EPI_ISL_439253,"Virology Department, Royal Infirmary of Edinburgh, NHS Lothian / School of Biological Sciences, University of Edinburgh / Institute of Genetics and Molecular Medicine, University of Edinburgh",COVID-19 Genomics UK (COG-UK) Consortium,McHugh M et al
EPI_ISL_439254,"Virology Department, Royal Infirmary of Edinburgh, NHS Lothian / School of Biological Sciences, University of Edinburgh / Institute of Genetics and Molecular Medicine, University of Edinburgh",COVID-19 Genomics UK (COG-UK) Consortium,McHugh M et al
EPI_ISL_439255,"Virology Department, Royal Infirmary of Edinburgh, NHS Lothian / School of Biological Sciences, University of Edinburgh / Institute of Genetics and Molecular Medicine, University of Edinburgh",COVID-19 Genomics UK (COG-UK) Consortium,McHugh M et al
EPI_ISL_439256,"Virology Department, Royal Infirmary of Edinburgh, NHS Lothian / School of Biological Sciences, University of Edinburgh / Institute of Genetics and Molecular Medicine, University of Edinburgh",COVID-19 Genomics UK (COG-UK) Consortium,McHugh M et al
EPI_ISL_439257,"Virology Department, Royal Infirmary of Edinburgh, NHS Lothian / School of Biological Sciences, University of Edinburgh / Institute of Genetics and Molecular Medicine, University of Edinburgh",COVID-19 Genomics UK (COG-UK) Consortium,McHugh M et al
EPI_ISL_439258,"Virology Department, Royal Infirmary of Edinburgh, NHS Lothian / School of Biological Sciences, University of Edinburgh / Institute of Genetics and Molecular Medicine, University of Edinburgh",COVID-19 Genomics UK (COG-UK) Consortium,McHugh M et al
EPI_ISL_439259,"Virology Department, Royal Infirmary of Edinburgh, NHS Lothian / School of Biological Sciences, University of Edinburgh / Institute of Genetics and Molecular Medicine, University of Edinburgh",COVID-19 Genomics UK (COG-UK) Consortium,McHugh M et al
EPI_ISL_439260,"Virology Department, Royal Infirmary of Edinburgh, NHS Lothian / School of Biological Sciences, University of Edinburgh / Institute of Genetics and Molecular Medicine, University of Edinburgh",COVID-19 Genomics UK (COG-UK) Consortium,McHugh M et al
EPI_ISL_439261,"Virology Department, Royal Infirmary of Edinburgh, NHS Lothian / School of Biological Sciences, University of Edinburgh / Institute of Genetics and Molecular Medicine, University of Edinburgh",COVID-19 Genomics UK (COG-UK) Consortium,McHugh M et al
EPI_ISL_439262,"Virology Department, Royal Infirmary of Edinburgh, NHS Lothian / School of Biological Sciences, University of Edinburgh / Institute of Genetics and Molecular Medicine, University of Edinburgh",COVID-19 Genomics UK (COG-UK) Consortium,McHugh M et al
EPI_ISL_439263,"Virology Department, Royal Infirmary of Edinburgh, NHS Lothian / School of Biological Sciences, University of Edinburgh / Institute of Genetics and Molecular Medicine, University of Edinburgh",COVID-19 Genomics UK (COG-UK) Consortium,McHugh M et al
EPI_ISL_439264,"Virology Department, Royal Infirmary of Edinburgh, NHS Lothian / School of Biological Sciences, University of Edinburgh / Institute of Genetics and Molecular Medicine, University of Edinburgh",COVID-19 Genomics UK (COG-UK) Consortium,McHugh M et al
EPI_ISL_488906,"Virology Department, Royal Infirmary of Edinburgh, NHS Lothian / School of Biological Sciences, University of Edinburgh",Wellcome Sanger Institute for the COVID-19 Genomics UK Consortium,McHugh M et al
EPI_ISL_489006,"Virology Department, Royal Infirmary of Edinburgh, NHS Lothian / School of Biological Sciences, University of Edinburgh",Wellcome Sanger Institute for the COVID-19 Genomics UK Consortium,McHugh M et al
EPI_ISL_488943,"Virology Department, Royal Infirmary of Edinburgh, NHS Lothian / School of Biological Sciences, University of Edinburgh",Wellcome Sanger Institute for the COVID-19 Genomics UK Consortium,McHugh M et al
EPI_ISL_489054,"Virology Department, Royal Infirmary of Edinburgh, NHS Lothian / School of Biological Sciences, University of Edinburgh",Wellcome Sanger Institute for the COVID-19 Genomics UK Consortium,McHugh M et al
EPI_ISL_488900,"Virology Department, Royal Infirmary of Edinburgh, NHS Lothian / School of Biological Sciences, University of Edinburgh",Wellcome Sanger Institute for the COVID-19 Genomics UK Consortium,McHugh M et al
EPI_ISL_425958,"Virology Department, Royal Infirmary of Edinburgh, NHS Lothian / School of Biological Sciences, University of Edinburgh / Institute of Genetics and Molecular Medicine, University of Edinburgh",COVID-19 Genomics UK (COG-UK) Consortium,McHugh M et al
EPI_ISL_488980,"Virology Department, Royal Infirmary of Edinburgh, NHS Lothian / School of Biological Sciences, University of Edinburgh",Wellcome Sanger Institute for the COVID-19 Genomics UK Consortium,McHugh M et al
EPI_ISL_488969,"Virology Department, Royal Infirmary of Edinburgh, NHS Lothian / School of Biological Sciences, University of Edinburgh",Wellcome Sanger Institute for the COVID-19 Genomics UK Consortium,McHugh M et al
EPI_ISL_488901,"Virology Department, Royal Infirmary of Edinburgh, NHS Lothian / School of Biological Sciences, University of Edinburgh",Wellcome Sanger Institute for the COVID-19 Genomics UK Consortium,McHugh M et al
EPI_ISL_489047,"Virology Department, Royal Infirmary of Edinburgh, NHS Lothian / School of Biological Sciences, University of Edinburgh",Wellcome Sanger Institute for the COVID-19 Genomics UK Consortium,McHugh M et al
EPI_ISL_488977,"Virology Department, Royal Infirmary of Edinburgh, NHS Lothian / School of Biological Sciences, University of Edinburgh",Wellcome Sanger Institute for the COVID-19 Genomics UK Consortium,McHugh M et al
EPI_ISL_488988,"Virology Department, Royal Infirmary of Edinburgh, NHS Lothian / School of Biological Sciences, University of Edinburgh",Wellcome Sanger Institute for the COVID-19 Genomics UK Consortium,McHugh M et al
EPI_ISL_488899,"Virology Department, Royal Infirmary of Edinburgh, NHS Lothian / School of Biological Sciences, University of Edinburgh",Wellcome Sanger Institute for the COVID-19 Genomics UK Consortium,McHugh M et al
EPI_ISL_489018,"Virology Department, Royal Infirmary of Edinburgh, NHS Lothian / School of Biological Sciences, University of Edinburgh",Wellcome Sanger Institute for the COVID-19 Genomics UK Consortium,McHugh M et al
EPI_ISL_489020,"Virology Department, Royal Infirmary of Edinburgh, NHS Lothian / School of Biological Sciences, University of Edinburgh",Wellcome Sanger Institute for the COVID-19 Genomics UK Consortium,McHugh M et al
EPI_ISL_425959,"Virology Department, Royal Infirmary of Edinburgh, NHS Lothian / School of Biological Sciences, University of Edinburgh / Institute of Genetics and Molecular Medicine, University of Edinburgh",COVID-19 Genomics UK (COG-UK) Consortium,McHugh M et al
EPI_ISL_456896,"Virology Department, Royal Infirmary of Edinburgh, NHS Lothian / School of Biological Sciences, University of Edinburgh / Institute of Genetics and Molecular Medicine, University of Edinburgh",COVID-19 Genomics UK (COG-UK) Consortium,McHugh M et al
EPI_ISL_488996,"Virology Department, Royal Infirmary of Edinburgh, NHS Lothian / School of Biological Sciences, University of Edinburgh",Wellcome Sanger Institute for the COVID-19 Genomics UK Consortium,McHugh M et al
EPI_ISL_488924,"Virology Department, Royal Infirmary of Edinburgh, NHS Lothian / School of Biological Sciences, University of Edinburgh",Wellcome Sanger Institute for the COVID-19 Genomics UK Consortium,McHugh M et al
EPI_ISL_488958,"Virology Department, Royal Infirmary of Edinburgh, NHS Lothian / School of Biological Sciences, University of Edinburgh",Wellcome Sanger Institute for the COVID-19 Genomics UK Consortium,McHugh M et al
EPI_ISL_425960,"Virology Department, Royal Infirmary of Edinburgh, NHS Lothian / School of Biological Sciences, University of Edinburgh / Institute of Genetics and Molecular Medicine, University of Edinburgh",COVID-19 Genomics UK (COG-UK) Consortium,McHugh M et al
EPI_ISL_488892,"Virology Department, Royal Infirmary of Edinburgh, NHS Lothian / School of Biological Sciences, University of Edinburgh",Wellcome Sanger Institute for the COVID-19 Genomics UK Consortium,McHugh M et al
EPI_ISL_456897,"Virology Department, Royal Infirmary of Edinburgh, NHS Lothian / School of Biological Sciences, University of Edinburgh / Institute of Genetics and Molecular Medicine, University of Edinburgh",COVID-19 Genomics UK (COG-UK) Consortium,McHugh M et al
EPI_ISL_489002,"Virology Department, Royal Infirmary of Edinburgh, NHS Lothian / School of Biological Sciences, University of Edinburgh",Wellcome Sanger Institute for the COVID-19 Genomics UK Consortium,McHugh M et al
EPI_ISL_425961,"Virology Department, Royal Infirmary of Edinburgh, NHS Lothian / School of Biological Sciences, University of Edinburgh / Institute of Genetics and Molecular Medicine, University of Edinburgh",COVID-19 Genomics UK (COG-UK) Consortium,McHugh M et al
EPI_ISL_488925,"Virology Department, Royal Infirmary of Edinburgh, NHS Lothian / School of Biological Sciences, University of Edinburgh",Wellcome Sanger Institute for the COVID-19 Genomics UK Consortium,McHugh M et al
EPI_ISL_489062,"Virology Department, Royal Infirmary of Edinburgh, NHS Lothian / School of Biological Sciences, University of Edinburgh",Wellcome Sanger Institute for the COVID-19 Genomics UK Consortium,McHugh M et al
EPI_ISL_488905,"Virology Department, Royal Infirmary of Edinburgh, NHS Lothian / School of Biological Sciences, University of Edinburgh",Wellcome Sanger Institute for the COVID-19 Genomics UK Consortium,McHugh M et al
EPI_ISL_488937,"Virology Department, Royal Infirmary of Edinburgh, NHS Lothian / School of Biological Sciences, University of Edinburgh",Wellcome Sanger Institute for the COVID-19 Genomics UK Consortium,McHugh M et al
EPI_ISL_488912,"Virology Department, Royal Infirmary of Edinburgh, NHS Lothian / School of Biological Sciences, University of Edinburgh",Wellcome Sanger Institute for the COVID-19 Genomics UK Consortium,McHugh M et al
EPI_ISL_456898,"Virology Department, Royal Infirmary of Edinburgh, NHS Lothian / School of Biological Sciences, University of Edinburgh / Institute of Genetics and Molecular Medicine, University of Edinburgh",COVID-19 Genomics UK (COG-UK) Consortium,McHugh M et al
EPI_ISL_425962,"Virology Department, Royal Infirmary of Edinburgh, NHS Lothian / School of Biological Sciences, University of Edinburgh / Institute of Genetics and Molecular Medicine, University of Edinburgh",COVID-19 Genomics UK (COG-UK) Consortium,McHugh M et al
EPI_ISL_488985,"Virology Department, Royal Infirmary of Edinburgh, NHS Lothian / School of Biological Sciences, University of Edinburgh",Wellcome Sanger Institute for the COVID-19 Genomics UK Consortium,McHugh M et al
EPI_ISL_489003,"Virology Department, Royal Infirmary of Edinburgh, NHS Lothian / School of Biological Sciences, University of Edinburgh",Wellcome Sanger Institute for the COVID-19 Genomics UK Consortium,McHugh M et al
EPI_ISL_488997,"Virology Department, Royal Infirmary of Edinburgh, NHS Lothian / School of Biological Sciences, University of Edinburgh",Wellcome Sanger Institute for the COVID-19 Genomics UK Consortium,McHugh M et al
EPI_ISL_488984,"Virology Department, Royal Infirmary of Edinburgh, NHS Lothian / School of Biological Sciences, University of Edinburgh",Wellcome Sanger Institute for the COVID-19 Genomics UK Consortium,McHugh M et al
EPI_ISL_488955,"Virology Department, Royal Infirmary of Edinburgh, NHS Lothian / School of Biological Sciences, University of Edinburgh",Wellcome Sanger Institute for the COVID-19 Genomics UK Consortium,McHugh M et al
EPI_ISL_488964,"Virology Department, Royal Infirmary of Edinburgh, NHS Lothian / School of Biological Sciences, University of Edinburgh",Wellcome Sanger Institute for the COVID-19 Genomics UK Consortium,McHugh M et al
EPI_ISL_489015,"Virology Department, Royal Infirmary of Edinburgh, NHS Lothian / School of Biological Sciences, University of Edinburgh",Wellcome Sanger Institute for the COVID-19 Genomics UK Consortium,McHugh M et al
EPI_ISL_488887,"Virology Department, Royal Infirmary of Edinburgh, NHS Lothian / School of Biological Sciences, University of Edinburgh",Wellcome Sanger Institute for the COVID-19 Genomics UK Consortium,McHugh M et al
EPI_ISL_488926,"Virology Department, Royal Infirmary of Edinburgh, NHS Lothian / School of Biological Sciences, University of Edinburgh",Wellcome Sanger Institute for the COVID-19 Genomics UK Consortium,McHugh M et al
EPI_ISL_489060,"Virology Department, Royal Infirmary of Edinburgh, NHS Lothian / School of Biological Sciences, University of Edinburgh",Wellcome Sanger Institute for the COVID-19 Genomics UK Consortium,McHugh M et al
EPI_ISL_489026,"Virology Department, Royal Infirmary of Edinburgh, NHS Lothian / School of Biological Sciences, University of Edinburgh",Wellcome Sanger Institute for the COVID-19 Genomics UK Consortium,McHugh M et al
EPI_ISL_488947,"Virology Department, Royal Infirmary of Edinburgh, NHS Lothian / School of Biological Sciences, University of Edinburgh",Wellcome Sanger Institute for the COVID-19 Genomics UK Consortium,McHugh M et al
EPI_ISL_489039,"Virology Department, Royal Infirmary of Edinburgh, NHS Lothian / School of Biological Sciences, University of Edinburgh",Wellcome Sanger Institute for the COVID-19 Genomics UK Consortium,McHugh M et al
EPI_ISL_489033,"Virology Department, Royal Infirmary of Edinburgh, NHS Lothian / School of Biological Sciences, University of Edinburgh",Wellcome Sanger Institute for the COVID-19 Genomics UK Consortium,McHugh M et al
EPI_ISL_488918,"Virology Department, Royal Infirmary of Edinburgh, NHS Lothian / School of Biological Sciences, University of Edinburgh",Wellcome Sanger Institute for the COVID-19 Genomics UK Consortium,McHugh M et al
EPI_ISL_488970,"Virology Department, Royal Infirmary of Edinburgh, NHS Lothian / School of Biological Sciences, University of Edinburgh",Wellcome Sanger Institute for the COVID-19 Genomics UK Consortium,McHugh M et al
EPI_ISL_425963,"Virology Department, Royal Infirmary of Edinburgh, NHS Lothian / School of Biological Sciences, University of Edinburgh / Institute of Genetics and Molecular Medicine, University of Edinburgh",COVID-19 Genomics UK (COG-UK) Consortium,McHugh M et al
EPI_ISL_456900,"Virology Department, Royal Infirmary of Edinburgh, NHS Lothian / School of Biological Sciences, University of Edinburgh / Institute of Genetics and Molecular Medicine, University of Edinburgh",COVID-19 Genomics UK (COG-UK) Consortium,McHugh M et al
EPI_ISL_489016,"Virology Department, Royal Infirmary of Edinburgh, NHS Lothian / School of Biological Sciences, University of Edinburgh",Wellcome Sanger Institute for the COVID-19 Genomics UK Consortium,McHugh M et al
EPI_ISL_489025,"Virology Department, Royal Infirmary of Edinburgh, NHS Lothian / School of Biological Sciences, University of Edinburgh",Wellcome Sanger Institute for the COVID-19 Genomics UK Consortium,McHugh M et al
EPI_ISL_488961,"Virology Department, Royal Infirmary of Edinburgh, NHS Lothian / School of Biological Sciences, University of Edinburgh",Wellcome Sanger Institute for the COVID-19 Genomics UK Consortium,McHugh M et al
EPI_ISL_489028,"Virology Department, Royal Infirmary of Edinburgh, NHS Lothian / School of Biological Sciences, University of Edinburgh",Wellcome Sanger Institute for the COVID-19 Genomics UK Consortium,McHugh M et al
EPI_ISL_488909,"Virology Department, Royal Infirmary of Edinburgh, NHS Lothian / School of Biological Sciences, University of Edinburgh",Wellcome Sanger Institute for the COVID-19 Genomics UK Consortium,McHugh M et al
EPI_ISL_456901,"Virology Department, Royal Infirmary of Edinburgh, NHS Lothian / School of Biological Sciences, University of Edinburgh / Institute of Genetics and Molecular Medicine, University of Edinburgh",COVID-19 Genomics UK (COG-UK) Consortium,McHugh M et al
EPI_ISL_488965,"Virology Department, Royal Infirmary of Edinburgh, NHS Lothian / School of Biological Sciences, University of Edinburgh",Wellcome Sanger Institute for the COVID-19 Genomics UK Consortium,McHugh M et al
EPI_ISL_489041,"Virology Department, Royal Infirmary of Edinburgh, NHS Lothian / School of Biological Sciences, University of Edinburgh",Wellcome Sanger Institute for the COVID-19 Genomics UK Consortium,McHugh M et al
EPI_ISL_488884,"Virology Department, Royal Infirmary of Edinburgh, NHS Lothian / School of Biological Sciences, University of Edinburgh",Wellcome Sanger Institute for the COVID-19 Genomics UK Consortium,McHugh M et al
EPI_ISL_461706,"Virology Department, Royal Infirmary of Edinburgh, NHS Lothian / School of Biological Sciences, University of Edinburgh / Institute of Genetics and Molecular Medicine, University of Edinburgh",COVID-19 Genomics UK (COG-UK) Consortium,McHugh M et al
EPI_ISL_488995,"Virology Department, Royal Infirmary of Edinburgh, NHS Lothian / School of Biological Sciences, University of Edinburgh",Wellcome Sanger Institute for the COVID-19 Genomics UK Consortium,McHugh M et al
EPI_ISL_488931,"Virology Department, Royal Infirmary of Edinburgh, NHS Lothian / School of Biological Sciences, University of Edinburgh",Wellcome Sanger Institute for the COVID-19 Genomics UK Consortium,McHugh M et al
EPI_ISL_425964,"Virology Department, Royal Infirmary of Edinburgh, NHS Lothian / School of Biological Sciences, University of Edinburgh / Institute of Genetics and Molecular Medicine, University of Edinburgh",COVID-19 Genomics UK (COG-UK) Consortium,McHugh M et al
EPI_ISL_488902,"Virology Department, Royal Infirmary of Edinburgh, NHS Lothian / School of Biological Sciences, University of Edinburgh",Wellcome Sanger Institute for the COVID-19 Genomics UK Consortium,McHugh M et al
EPI_ISL_488940,"Virology Department, Royal Infirmary of Edinburgh, NHS Lothian / School of Biological Sciences, University of Edinburgh",Wellcome Sanger Institute for the COVID-19 Genomics UK Consortium,McHugh M et al
EPI_ISL_425965,"Virology Department, Royal Infirmary of Edinburgh, NHS Lothian / School of Biological Sciences, University of Edinburgh / Institute of Genetics and Molecular Medicine, University of Edinburgh",COVID-19 Genomics UK (COG-UK) Consortium,McHugh M et al
EPI_ISL_488930,"Virology Department, Royal Infirmary of Edinburgh, NHS Lothian / School of Biological Sciences, University of Edinburgh",Wellcome Sanger Institute for the COVID-19 Genomics UK Consortium,McHugh M et al
EPI_ISL_456902,"Virology Department, Royal Infirmary of Edinburgh, NHS Lothian / School of Biological Sciences, University of Edinburgh / Institute of Genetics and Molecular Medicine, University of Edinburgh",COVID-19 Genomics UK (COG-UK) Consortium,McHugh M et al
EPI_ISL_489027,"Virology Department, Royal Infirmary of Edinburgh, NHS Lothian / School of Biological Sciences, University of Edinburgh",Wellcome Sanger Institute for the COVID-19 Genomics UK Consortium,McHugh M et al
EPI_ISL_488973,"Virology Department, Royal Infirmary of Edinburgh, NHS Lothian / School of Biological Sciences, University of Edinburgh",Wellcome Sanger Institute for the COVID-19 Genomics UK Consortium,McHugh M et al
EPI_ISL_456903,"Virology Department, Royal Infirmary of Edinburgh, NHS Lothian / School of Biological Sciences, University of Edinburgh / Institute of Genetics and Molecular Medicine, University of Edinburgh",COVID-19 Genomics UK (COG-UK) Consortium,McHugh M et al
EPI_ISL_456904,"Virology Department, Royal Infirmary of Edinburgh, NHS Lothian / School of Biological Sciences, University of Edinburgh / Institute of Genetics and Molecular Medicine, University of Edinburgh",COVID-19 Genomics UK (COG-UK) Consortium,McHugh M et al
EPI_ISL_488957,"Virology Department, Royal Infirmary of Edinburgh, NHS Lothian / School of Biological Sciences, University of Edinburgh",Wellcome Sanger Institute for the COVID-19 Genomics UK Consortium,McHugh M et al
EPI_ISL_488915,"Virology Department, Royal Infirmary of Edinburgh, NHS Lothian / School of Biological Sciences, University of Edinburgh",Wellcome Sanger Institute for the COVID-19 Genomics UK Consortium,McHugh M et al
EPI_ISL_489010,"Virology Department, Royal Infirmary of Edinburgh, NHS Lothian / School of Biological Sciences, University of Edinburgh",Wellcome Sanger Institute for the COVID-19 Genomics UK Consortium,McHugh M et al
EPI_ISL_488945,"Virology Department, Royal Infirmary of Edinburgh, NHS Lothian / School of Biological Sciences, University of Edinburgh",Wellcome Sanger Institute for the COVID-19 Genomics UK Consortium,McHugh M et al
EPI_ISL_488895,"Virology Department, Royal Infirmary of Edinburgh, NHS Lothian / School of Biological Sciences, University of Edinburgh",Wellcome Sanger Institute for the COVID-19 Genomics UK Consortium,McHugh M et al
EPI_ISL_456905,"Virology Department, Royal Infirmary of Edinburgh, NHS Lothian / School of Biological Sciences, University of Edinburgh / Institute of Genetics and Molecular Medicine, University of Edinburgh",COVID-19 Genomics UK (COG-UK) Consortium,McHugh M et al
EPI_ISL_489030,"Virology Department, Royal Infirmary of Edinburgh, NHS Lothian / School of Biological Sciences, University of Edinburgh",Wellcome Sanger Institute for the COVID-19 Genomics UK Consortium,McHugh M et al
EPI_ISL_488897,"Virology Department, Royal Infirmary of Edinburgh, NHS Lothian / School of Biological Sciences, University of Edinburgh",Wellcome Sanger Institute for the COVID-19 Genomics UK Consortium,McHugh M et al
EPI_ISL_488886,"Virology Department, Royal Infirmary of Edinburgh, NHS Lothian / School of Biological Sciences, University of Edinburgh",Wellcome Sanger Institute for the COVID-19 Genomics UK Consortium,McHugh M et al
EPI_ISL_461707,"Virology Department, Royal Infirmary of Edinburgh, NHS Lothian / School of Biological Sciences, University of Edinburgh / Institute of Genetics and Molecular Medicine, University of Edinburgh",COVID-19 Genomics UK (COG-UK) Consortium,McHugh M et al
EPI_ISL_488991,"Virology Department, Royal Infirmary of Edinburgh, NHS Lothian / School of Biological Sciences, University of Edinburgh",Wellcome Sanger Institute for the COVID-19 Genomics UK Consortium,McHugh M et al
EPI_ISL_456906,"Virology Department, Royal Infirmary of Edinburgh, NHS Lothian / School of Biological Sciences, University of Edinburgh / Institute of Genetics and Molecular Medicine, University of Edinburgh",COVID-19 Genomics UK (COG-UK) Consortium,McHugh M et al
EPI_ISL_488999,"Virology Department, Royal Infirmary of Edinburgh, NHS Lothian / School of Biological Sciences, University of Edinburgh",Wellcome Sanger Institute for the COVID-19 Genomics UK Consortium,McHugh M et al
EPI_ISL_489057,"Virology Department, Royal Infirmary of Edinburgh, NHS Lothian / School of Biological Sciences, University of Edinburgh",Wellcome Sanger Institute for the COVID-19 Genomics UK Consortium,McHugh M et al
EPI_ISL_489013,"Virology Department, Royal Infirmary of Edinburgh, NHS Lothian / School of Biological Sciences, University of Edinburgh",Wellcome Sanger Institute for the COVID-19 Genomics UK Consortium,McHugh M et al
EPI_ISL_488939,"Virology Department, Royal Infirmary of Edinburgh, NHS Lothian / School of Biological Sciences, University of Edinburgh",Wellcome Sanger Institute for the COVID-19 Genomics UK Consortium,McHugh M et al
EPI_ISL_488883,"Virology Department, Royal Infirmary of Edinburgh, NHS Lothian / School of Biological Sciences, University of Edinburgh",Wellcome Sanger Institute for the COVID-19 Genomics UK Consortium,McHugh M et al
EPI_ISL_456907,"Virology Department, Royal Infirmary of Edinburgh, NHS Lothian / School of Biological Sciences, University of Edinburgh / Institute of Genetics and Molecular Medicine, University of Edinburgh",COVID-19 Genomics UK (COG-UK) Consortium,McHugh M et al
EPI_ISL_488903,"Virology Department, Royal Infirmary of Edinburgh, NHS Lothian / School of Biological Sciences, University of Edinburgh",Wellcome Sanger Institute for the COVID-19 Genomics UK Consortium,McHugh M et al
EPI_ISL_456908,"Virology Department, Royal Infirmary of Edinburgh, NHS Lothian / School of Biological Sciences, University of Edinburgh / Institute of Genetics and Molecular Medicine, University of Edinburgh",COVID-19 Genomics UK (COG-UK) Consortium,McHugh M et al
EPI_ISL_488911,"Virology Department, Royal Infirmary of Edinburgh, NHS Lothian / School of Biological Sciences, University of Edinburgh",Wellcome Sanger Institute for the COVID-19 Genomics UK Consortium,McHugh M et al
EPI_ISL_425966,"Virology Department, Royal Infirmary of Edinburgh, NHS Lothian / School of Biological Sciences, University of Edinburgh / Institute of Genetics and Molecular Medicine, University of Edinburgh",COVID-19 Genomics UK (COG-UK) Consortium,McHugh M et al
EPI_ISL_488990,"Virology Department, Royal Infirmary of Edinburgh, NHS Lothian / School of Biological Sciences, University of Edinburgh",Wellcome Sanger Institute for the COVID-19 Genomics UK Consortium,McHugh M et al
EPI_ISL_488942,"Virology Department, Royal Infirmary of Edinburgh, NHS Lothian / School of Biological Sciences, University of Edinburgh",Wellcome Sanger Institute for the COVID-19 Genomics UK Consortium,McHugh M et al
EPI_ISL_489023,"Virology Department, Royal Infirmary of Edinburgh, NHS Lothian / School of Biological Sciences, University of Edinburgh",Wellcome Sanger Institute for the COVID-19 Genomics UK Consortium,McHugh M et al
EPI_ISL_488974,"Virology Department, Royal Infirmary of Edinburgh, NHS Lothian / School of Biological Sciences, University of Edinburgh",Wellcome Sanger Institute for the COVID-19 Genomics UK Consortium,McHugh M et al
EPI_ISL_489046,"Virology Department, Royal Infirmary of Edinburgh, NHS Lothian / School of Biological Sciences, University of Edinburgh",Wellcome Sanger Institute for the COVID-19 Genomics UK Consortium,McHugh M et al
EPI_ISL_425967,"Virology Department, Royal Infirmary of Edinburgh, NHS Lothian / School of Biological Sciences, University of Edinburgh / Institute of Genetics and Molecular Medicine, University of Edinburgh",COVID-19 Genomics UK (COG-UK) Consortium,McHugh M et al
EPI_ISL_489008,"Virology Department, Royal Infirmary of Edinburgh, NHS Lothian / School of Biological Sciences, University of Edinburgh",Wellcome Sanger Institute for the COVID-19 Genomics UK Consortium,McHugh M et al
EPI_ISL_488938,"Virology Department, Royal Infirmary of Edinburgh, NHS Lothian / School of Biological Sciences, University of Edinburgh",Wellcome Sanger Institute for the COVID-19 Genomics UK Consortium,McHugh M et al
EPI_ISL_489005,"Virology Department, Royal Infirmary of Edinburgh, NHS Lothian / School of Biological Sciences, University of Edinburgh",Wellcome Sanger Institute for the COVID-19 Genomics UK Consortium,McHugh M et al
EPI_ISL_488982,"Virology Department, Royal Infirmary of Edinburgh, NHS Lothian / School of Biological Sciences, University of Edinburgh",Wellcome Sanger Institute for the COVID-19 Genomics UK Consortium,McHugh M et al
EPI_ISL_488949,"Virology Department, Royal Infirmary of Edinburgh, NHS Lothian / School of Biological Sciences, University of Edinburgh",Wellcome Sanger Institute for the COVID-19 Genomics UK Consortium,McHugh M et al
EPI_ISL_489032,"Virology Department, Royal Infirmary of Edinburgh, NHS Lothian / School of Biological Sciences, University of Edinburgh",Wellcome Sanger Institute for the COVID-19 Genomics UK Consortium,McHugh M et al
EPI_ISL_456909,"Virology Department, Royal Infirmary of Edinburgh, NHS Lothian / School of Biological Sciences, University of Edinburgh / Institute of Genetics and Molecular Medicine, University of Edinburgh",COVID-19 Genomics UK (COG-UK) Consortium,McHugh M et al
EPI_ISL_488891,"Virology Department, Royal Infirmary of Edinburgh, NHS Lothian / School of Biological Sciences, University of Edinburgh",Wellcome Sanger Institute for the COVID-19 Genomics UK Consortium,McHugh M et al
EPI_ISL_488948,"Virology Department, Royal Infirmary of Edinburgh, NHS Lothian / School of Biological Sciences, University of Edinburgh",Wellcome Sanger Institute for the COVID-19 Genomics UK Consortium,McHugh M et al
EPI_ISL_488979,"Virology Department, Royal Infirmary of Edinburgh, NHS Lothian / School of Biological Sciences, University of Edinburgh",Wellcome Sanger Institute for the COVID-19 Genomics UK Consortium,McHugh M et al
EPI_ISL_488993,"Virology Department, Royal Infirmary of Edinburgh, NHS Lothian / School of Biological Sciences, University of Edinburgh",Wellcome Sanger Institute for the COVID-19 Genomics UK Consortium,McHugh M et al
EPI_ISL_489061,"Virology Department, Royal Infirmary of Edinburgh, NHS Lothian / School of Biological Sciences, University of Edinburgh",Wellcome Sanger Institute for the COVID-19 Genomics UK Consortium,McHugh M et al
EPI_ISL_488932,"Virology Department, Royal Infirmary of Edinburgh, NHS Lothian / School of Biological Sciences, University of Edinburgh",Wellcome Sanger Institute for the COVID-19 Genomics UK Consortium,McHugh M et al
EPI_ISL_489038,"Virology Department, Royal Infirmary of Edinburgh, NHS Lothian / School of Biological Sciences, University of Edinburgh",Wellcome Sanger Institute for the COVID-19 Genomics UK Consortium,McHugh M et al
EPI_ISL_488889,"Virology Department, Royal Infirmary of Edinburgh, NHS Lothian / School of Biological Sciences, University of Edinburgh",Wellcome Sanger Institute for the COVID-19 Genomics UK Consortium,McHugh M et al
EPI_ISL_489004,"Virology Department, Royal Infirmary of Edinburgh, NHS Lothian / School of Biological Sciences, University of Edinburgh",Wellcome Sanger Institute for the COVID-19 Genomics UK Consortium,McHugh M et al
EPI_ISL_488956,"Virology Department, Royal Infirmary of Edinburgh, NHS Lothian / School of Biological Sciences, University of Edinburgh",Wellcome Sanger Institute for the COVID-19 Genomics UK Consortium,McHugh M et al
EPI_ISL_489052,"Virology Department, Royal Infirmary of Edinburgh, NHS Lothian / School of Biological Sciences, University of Edinburgh",Wellcome Sanger Institute for the COVID-19 Genomics UK Consortium,McHugh M et al
EPI_ISL_489050,"Virology Department, Royal Infirmary of Edinburgh, NHS Lothian / School of Biological Sciences, University of Edinburgh",Wellcome Sanger Institute for the COVID-19 Genomics UK Consortium,McHugh M et al
EPI_ISL_488920,"Virology Department, Royal Infirmary of Edinburgh, NHS Lothian / School of Biological Sciences, University of Edinburgh",Wellcome Sanger Institute for the COVID-19 Genomics UK Consortium,McHugh M et al
EPI_ISL_488929,"Virology Department, Royal Infirmary of Edinburgh, NHS Lothian / School of Biological Sciences, University of Edinburgh",Wellcome Sanger Institute for the COVID-19 Genomics UK Consortium,McHugh M et al
EPI_ISL_488992,"Virology Department, Royal Infirmary of Edinburgh, NHS Lothian / School of Biological Sciences, University of Edinburgh",Wellcome Sanger Institute for the COVID-19 Genomics UK Consortium,McHugh M et al
EPI_ISL_488879,"Virology Department, Royal Infirmary of Edinburgh, NHS Lothian / School of Biological Sciences, University of Edinburgh",Wellcome Sanger Institute for the COVID-19 Genomics UK Consortium,McHugh M et al
EPI_ISL_488910,"Virology Department, Royal Infirmary of Edinburgh, NHS Lothian / School of Biological Sciences, University of Edinburgh",Wellcome Sanger Institute for the COVID-19 Genomics UK Consortium,McHugh M et al
EPI_ISL_489022,"Virology Department, Royal Infirmary of Edinburgh, NHS Lothian / School of Biological Sciences, University of Edinburgh",Wellcome Sanger Institute for the COVID-19 Genomics UK Consortium,McHugh M et al
EPI_ISL_456910,"Virology Department, Royal Infirmary of Edinburgh, NHS Lothian / School of Biological Sciences, University of Edinburgh / Institute of Genetics and Molecular Medicine, University of Edinburgh",COVID-19 Genomics UK (COG-UK) Consortium,McHugh M et al
EPI_ISL_461708,"Virology Department, Royal Infirmary of Edinburgh, NHS Lothian / School of Biological Sciences, University of Edinburgh / Institute of Genetics and Molecular Medicine, University of Edinburgh",COVID-19 Genomics UK (COG-UK) Consortium,McHugh M et al
EPI_ISL_456911,"Virology Department, Royal Infirmary of Edinburgh, NHS Lothian / School of Biological Sciences, University of Edinburgh / Institute of Genetics and Molecular Medicine, University of Edinburgh",COVID-19 Genomics UK (COG-UK) Consortium,McHugh M et al
EPI_ISL_489045,"Virology Department, Royal Infirmary of Edinburgh, NHS Lothian / School of Biological Sciences, University of Edinburgh",Wellcome Sanger Institute for the COVID-19 Genomics UK Consortium,McHugh M et al
EPI_ISL_453100,"Virology Department, Royal Infirmary of Edinburgh, NHS Lothian / School of Biological Sciences, University of Edinburgh / Institute of Genetics and Molecular Medicine, University of Edinburgh",COVID-19 Genomics UK (COG-UK) Consortium,McHugh M et al
EPI_ISL_489021,"Virology Department, Royal Infirmary of Edinburgh, NHS Lothian / School of Biological Sciences, University of Edinburgh",Wellcome Sanger Institute for the COVID-19 Genomics UK Consortium,McHugh M et al
EPI_ISL_488913,"Virology Department, Royal Infirmary of Edinburgh, NHS Lothian / School of Biological Sciences, University of Edinburgh",Wellcome Sanger Institute for the COVID-19 Genomics UK Consortium,McHugh M et al
EPI_ISL_488927,"Virology Department, Royal Infirmary of Edinburgh, NHS Lothian / School of Biological Sciences, University of Edinburgh",Wellcome Sanger Institute for the COVID-19 Genomics UK Consortium,McHugh M et al
EPI_ISL_488888,"Virology Department, Royal Infirmary of Edinburgh, NHS Lothian / School of Biological Sciences, University of Edinburgh",Wellcome Sanger Institute for the COVID-19 Genomics UK Consortium,McHugh M et al
EPI_ISL_489001,"Virology Department, Royal Infirmary of Edinburgh, NHS Lothian / School of Biological Sciences, University of Edinburgh",Wellcome Sanger Institute for the COVID-19 Genomics UK Consortium,McHugh M et al
EPI_ISL_489029,"Virology Department, Royal Infirmary of Edinburgh, NHS Lothian / School of Biological Sciences, University of Edinburgh",Wellcome Sanger Institute for the COVID-19 Genomics UK Consortium,McHugh M et al
EPI_ISL_488986,"Virology Department, Royal Infirmary of Edinburgh, NHS Lothian / School of Biological Sciences, University of Edinburgh",Wellcome Sanger Institute for the COVID-19 Genomics UK Consortium,McHugh M et al
EPI_ISL_456912,"Virology Department, Royal Infirmary of Edinburgh, NHS Lothian / School of Biological Sciences, University of Edinburgh / Institute of Genetics and Molecular Medicine, University of Edinburgh",COVID-19 Genomics UK (COG-UK) Consortium,McHugh M et al
EPI_ISL_489000,"Virology Department, Royal Infirmary of Edinburgh, NHS Lothian / School of Biological Sciences, University of Edinburgh",Wellcome Sanger Institute for the COVID-19 Genomics UK Consortium,McHugh M et al
EPI_ISL_488916,"Virology Department, Royal Infirmary of Edinburgh, NHS Lothian / School of Biological Sciences, University of Edinburgh",Wellcome Sanger Institute for the COVID-19 Genomics UK Consortium,McHugh M et al
EPI_ISL_488954,"Virology Department, Royal Infirmary of Edinburgh, NHS Lothian / School of Biological Sciences, University of Edinburgh",Wellcome Sanger Institute for the COVID-19 Genomics UK Consortium,McHugh M et al
EPI_ISL_461709,"Virology Department, Royal Infirmary of Edinburgh, NHS Lothian / School of Biological Sciences, University of Edinburgh / Institute of Genetics and Molecular Medicine, University of Edinburgh",COVID-19 Genomics UK (COG-UK) Consortium,McHugh M et al
EPI_ISL_489007,"Virology Department, Royal Infirmary of Edinburgh, NHS Lothian / School of Biological Sciences, University of Edinburgh",Wellcome Sanger Institute for the COVID-19 Genomics UK Consortium,McHugh M et al
EPI_ISL_489053,"Virology Department, Royal Infirmary of Edinburgh, NHS Lothian / School of Biological Sciences, University of Edinburgh",Wellcome Sanger Institute for the COVID-19 Genomics UK Consortium,McHugh M et al
EPI_ISL_456913,"Virology Department, Royal Infirmary of Edinburgh, NHS Lothian / School of Biological Sciences, University of Edinburgh / Institute of Genetics and Molecular Medicine, University of Edinburgh",COVID-19 Genomics UK (COG-UK) Consortium,McHugh M et al
EPI_ISL_489031,"Virology Department, Royal Infirmary of Edinburgh, NHS Lothian / School of Biological Sciences, University of Edinburgh",Wellcome Sanger Institute for the COVID-19 Genomics UK Consortium,McHugh M et al
EPI_ISL_488951,"Virology Department, Royal Infirmary of Edinburgh, NHS Lothian / School of Biological Sciences, University of Edinburgh",Wellcome Sanger Institute for the COVID-19 Genomics UK Consortium,McHugh M et al
EPI_ISL_488914,"Virology Department, Royal Infirmary of Edinburgh, NHS Lothian / School of Biological Sciences, University of Edinburgh",Wellcome Sanger Institute for the COVID-19 Genomics UK Consortium,McHugh M et al
EPI_ISL_488880,"Virology Department, Royal Infirmary of Edinburgh, NHS Lothian / School of Biological Sciences, University of Edinburgh",Wellcome Sanger Institute for the COVID-19 Genomics UK Consortium,McHugh M et al
EPI_ISL_489014,"Virology Department, Royal Infirmary of Edinburgh, NHS Lothian / School of Biological Sciences, University of Edinburgh",Wellcome Sanger Institute for the COVID-19 Genomics UK Consortium,McHugh M et al
EPI_ISL_488972,"Virology Department, Royal Infirmary of Edinburgh, NHS Lothian / School of Biological Sciences, University of Edinburgh",Wellcome Sanger Institute for the COVID-19 Genomics UK Consortium,McHugh M et al
EPI_ISL_488893,"Virology Department, Royal Infirmary of Edinburgh, NHS Lothian / School of Biological Sciences, University of Edinburgh",Wellcome Sanger Institute for the COVID-19 Genomics UK Consortium,McHugh M et al
EPI_ISL_425968,"Virology Department, Royal Infirmary of Edinburgh, NHS Lothian / School of Biological Sciences, University of Edinburgh / Institute of Genetics and Molecular Medicine, University of Edinburgh",COVID-19 Genomics UK (COG-UK) Consortium,McHugh M et al
EPI_ISL_489037,"Virology Department, Royal Infirmary of Edinburgh, NHS Lothian / School of Biological Sciences, University of Edinburgh",Wellcome Sanger Institute for the COVID-19 Genomics UK Consortium,McHugh M et al
EPI_ISL_488976,"Virology Department, Royal Infirmary of Edinburgh, NHS Lothian / School of Biological Sciences, University of Edinburgh",Wellcome Sanger Institute for the COVID-19 Genomics UK Consortium,McHugh M et al
EPI_ISL_488981,"Virology Department, Royal Infirmary of Edinburgh, NHS Lothian / School of Biological Sciences, University of Edinburgh",Wellcome Sanger Institute for the COVID-19 Genomics UK Consortium,McHugh M et al
EPI_ISL_489063,"Virology Department, Royal Infirmary of Edinburgh, NHS Lothian / School of Biological Sciences, University of Edinburgh",Wellcome Sanger Institute for the COVID-19 Genomics UK Consortium,McHugh M et al
EPI_ISL_488963,"Virology Department, Royal Infirmary of Edinburgh, NHS Lothian / School of Biological Sciences, University of Edinburgh",Wellcome Sanger Institute for the COVID-19 Genomics UK Consortium,McHugh M et al
EPI_ISL_488890,"Virology Department, Royal Infirmary of Edinburgh, NHS Lothian / School of Biological Sciences, University of Edinburgh",Wellcome Sanger Institute for the COVID-19 Genomics UK Consortium,McHugh M et al
EPI_ISL_488967,"Virology Department, Royal Infirmary of Edinburgh, NHS Lothian / School of Biological Sciences, University of Edinburgh",Wellcome Sanger Institute for the COVID-19 Genomics UK Consortium,McHugh M et al
EPI_ISL_489019,"Virology Department, Royal Infirmary of Edinburgh, NHS Lothian / School of Biological Sciences, University of Edinburgh",Wellcome Sanger Institute for the COVID-19 Genomics UK Consortium,McHugh M et al
EPI_ISL_489058,"Virology Department, Royal Infirmary of Edinburgh, NHS Lothian / School of Biological Sciences, University of Edinburgh",Wellcome Sanger Institute for the COVID-19 Genomics UK Consortium,McHugh M et al
EPI_ISL_489009,"Virology Department, Royal Infirmary of Edinburgh, NHS Lothian / School of Biological Sciences, University of Edinburgh",Wellcome Sanger Institute for the COVID-19 Genomics UK Consortium,McHugh M et al
EPI_ISL_489048,"Virology Department, Royal Infirmary of Edinburgh, NHS Lothian / School of Biological Sciences, University of Edinburgh",Wellcome Sanger Institute for the COVID-19 Genomics UK Consortium,McHugh M et al
EPI_ISL_489040,"Virology Department, Royal Infirmary of Edinburgh, NHS Lothian / School of Biological Sciences, University of Edinburgh",Wellcome Sanger Institute for the COVID-19 Genomics UK Consortium,McHugh M et al
EPI_ISL_489035,"Virology Department, Royal Infirmary of Edinburgh, NHS Lothian / School of Biological Sciences, University of Edinburgh",Wellcome Sanger Institute for the COVID-19 Genomics UK Consortium,McHugh M et al
EPI_ISL_425969,"Virology Department, Royal Infirmary of Edinburgh, NHS Lothian / School of Biological Sciences, University of Edinburgh / Institute of Genetics and Molecular Medicine, University of Edinburgh",COVID-19 Genomics UK (COG-UK) Consortium,McHugh M et al
EPI_ISL_488959,"Virology Department, Royal Infirmary of Edinburgh, NHS Lothian / School of Biological Sciences, University of Edinburgh",Wellcome Sanger Institute for the COVID-19 Genomics UK Consortium,McHugh M et al
EPI_ISL_488923,"Virology Department, Royal Infirmary of Edinburgh, NHS Lothian / School of Biological Sciences, University of Edinburgh",Wellcome Sanger Institute for the COVID-19 Genomics UK Consortium,McHugh M et al
EPI_ISL_488922,"Virology Department, Royal Infirmary of Edinburgh, NHS Lothian / School of Biological Sciences, University of Edinburgh",Wellcome Sanger Institute for the COVID-19 Genomics UK Consortium,McHugh M et al
EPI_ISL_488994,"Virology Department, Royal Infirmary of Edinburgh, NHS Lothian / School of Biological Sciences, University of Edinburgh",Wellcome Sanger Institute for the COVID-19 Genomics UK Consortium,McHugh M et al
EPI_ISL_488935,"Virology Department, Royal Infirmary of Edinburgh, NHS Lothian / School of Biological Sciences, University of Edinburgh",Wellcome Sanger Institute for the COVID-19 Genomics UK Consortium,McHugh M et al
EPI_ISL_488919,"Virology Department, Royal Infirmary of Edinburgh, NHS Lothian / School of Biological Sciences, University of Edinburgh",Wellcome Sanger Institute for the COVID-19 Genomics UK Consortium,McHugh M et al
EPI_ISL_425970,"Virology Department, Royal Infirmary of Edinburgh, NHS Lothian / School of Biological Sciences, University of Edinburgh / Institute of Genetics and Molecular Medicine, University of Edinburgh",COVID-19 Genomics UK (COG-UK) Consortium,McHugh M et al
EPI_ISL_489056,"Virology Department, Royal Infirmary of Edinburgh, NHS Lothian / School of Biological Sciences, University of Edinburgh",Wellcome Sanger Institute for the COVID-19 Genomics UK Consortium,McHugh M et al
EPI_ISL_489012,"Virology Department, Royal Infirmary of Edinburgh, NHS Lothian / School of Biological Sciences, University of Edinburgh",Wellcome Sanger Institute for the COVID-19 Genomics UK Consortium,McHugh M et al
EPI_ISL_488962,"Virology Department, Royal Infirmary of Edinburgh, NHS Lothian / School of Biological Sciences, University of Edinburgh",Wellcome Sanger Institute for the COVID-19 Genomics UK Consortium,McHugh M et al
EPI_ISL_489034,"Virology Department, Royal Infirmary of Edinburgh, NHS Lothian / School of Biological Sciences, University of Edinburgh",Wellcome Sanger Institute for the COVID-19 Genomics UK Consortium,McHugh M et al
EPI_ISL_489042,"Virology Department, Royal Infirmary of Edinburgh, NHS Lothian / School of Biological Sciences, University of Edinburgh",Wellcome Sanger Institute for the COVID-19 Genomics UK Consortium,McHugh M et al
EPI_ISL_488934,"Virology Department, Royal Infirmary of Edinburgh, NHS Lothian / School of Biological Sciences, University of Edinburgh",Wellcome Sanger Institute for the COVID-19 Genomics UK Consortium,McHugh M et al
EPI_ISL_488933,"Virology Department, Royal Infirmary of Edinburgh, NHS Lothian / School of Biological Sciences, University of Edinburgh",Wellcome Sanger Institute for the COVID-19 Genomics UK Consortium,McHugh M et al
EPI_ISL_488989,"Virology Department, Royal Infirmary of Edinburgh, NHS Lothian / School of Biological Sciences, University of Edinburgh",Wellcome Sanger Institute for the COVID-19 Genomics UK Consortium,McHugh M et al
EPI_ISL_488941,"Virology Department, Royal Infirmary of Edinburgh, NHS Lothian / School of Biological Sciences, University of Edinburgh",Wellcome Sanger Institute for the COVID-19 Genomics UK Consortium,McHugh M et al
EPI_ISL_488894,"Virology Department, Royal Infirmary of Edinburgh, NHS Lothian / School of Biological Sciences, University of Edinburgh",Wellcome Sanger Institute for the COVID-19 Genomics UK Consortium,McHugh M et al
EPI_ISL_489055,"Virology Department, Royal Infirmary of Edinburgh, NHS Lothian / School of Biological Sciences, University of Edinburgh",Wellcome Sanger Institute for the COVID-19 Genomics UK Consortium,McHugh M et al
EPI_ISL_488908,"Virology Department, Royal Infirmary of Edinburgh, NHS Lothian / School of Biological Sciences, University of Edinburgh",Wellcome Sanger Institute for the COVID-19 Genomics UK Consortium,McHugh M et al
EPI_ISL_488898,"Virology Department, Royal Infirmary of Edinburgh, NHS Lothian / School of Biological Sciences, University of Edinburgh",Wellcome Sanger Institute for the COVID-19 Genomics UK Consortium,McHugh M et al
EPI_ISL_488975,"Virology Department, Royal Infirmary of Edinburgh, NHS Lothian / School of Biological Sciences, University of Edinburgh",Wellcome Sanger Institute for the COVID-19 Genomics UK Consortium,McHugh M et al
EPI_ISL_488952,"Virology Department, Royal Infirmary of Edinburgh, NHS Lothian / School of Biological Sciences, University of Edinburgh",Wellcome Sanger Institute for the COVID-19 Genomics UK Consortium,McHugh M et al
EPI_ISL_488936,"Virology Department, Royal Infirmary of Edinburgh, NHS Lothian / School of Biological Sciences, University of Edinburgh",Wellcome Sanger Institute for the COVID-19 Genomics UK Consortium,McHugh M et al
EPI_ISL_488983,"Virology Department, Royal Infirmary of Edinburgh, NHS Lothian / School of Biological Sciences, University of Edinburgh",Wellcome Sanger Institute for the COVID-19 Genomics UK Consortium,McHugh M et al
EPI_ISL_488917,"Virology Department, Royal Infirmary of Edinburgh, NHS Lothian / School of Biological Sciences, University of Edinburgh",Wellcome Sanger Institute for the COVID-19 Genomics UK Consortium,McHugh M et al
EPI_ISL_488904,"Virology Department, Royal Infirmary of Edinburgh, NHS Lothian / School of Biological Sciences, University of Edinburgh",Wellcome Sanger Institute for the COVID-19 Genomics UK Consortium,McHugh M et al
EPI_ISL_488960,"Virology Department, Royal Infirmary of Edinburgh, NHS Lothian / School of Biological Sciences, University of Edinburgh",Wellcome Sanger Institute for the COVID-19 Genomics UK Consortium,McHugh M et al
EPI_ISL_489024,"Virology Department, Royal Infirmary of Edinburgh, NHS Lothian / School of Biological Sciences, University of Edinburgh",Wellcome Sanger Institute for the COVID-19 Genomics UK Consortium,McHugh M et al
EPI_ISL_488968,"Virology Department, Royal Infirmary of Edinburgh, NHS Lothian / School of Biological Sciences, University of Edinburgh",Wellcome Sanger Institute for the COVID-19 Genomics UK Consortium,McHugh M et al
EPI_ISL_488998,"Virology Department, Royal Infirmary of Edinburgh, NHS Lothian / School of Biological Sciences, University of Edinburgh",Wellcome Sanger Institute for the COVID-19 Genomics UK Consortium,McHugh M et al
EPI_ISL_425971,"Virology Department, Royal Infirmary of Edinburgh, NHS Lothian / School of Biological Sciences, University of Edinburgh / Institute of Genetics and Molecular Medicine, University of Edinburgh",COVID-19 Genomics UK (COG-UK) Consortium,McHugh M et al
EPI_ISL_489036,"Virology Department, Royal Infirmary of Edinburgh, NHS Lothian / School of Biological Sciences, University of Edinburgh",Wellcome Sanger Institute for the COVID-19 Genomics UK Consortium,McHugh M et al
EPI_ISL_425972,"Virology Department, Royal Infirmary of Edinburgh, NHS Lothian / School of Biological Sciences, University of Edinburgh / Institute of Genetics and Molecular Medicine, University of Edinburgh",COVID-19 Genomics UK (COG-UK) Consortium,McHugh M et al
EPI_ISL_488907,"Virology Department, Royal Infirmary of Edinburgh, NHS Lothian / School of Biological Sciences, University of Edinburgh",Wellcome Sanger Institute for the COVID-19 Genomics UK Consortium,McHugh M et al
EPI_ISL_489011,"Virology Department, Royal Infirmary of Edinburgh, NHS Lothian / School of Biological Sciences, University of Edinburgh",Wellcome Sanger Institute for the COVID-19 Genomics UK Consortium,McHugh M et al
EPI_ISL_488881,"Virology Department, Royal Infirmary of Edinburgh, NHS Lothian / School of Biological Sciences, University of Edinburgh",Wellcome Sanger Institute for the COVID-19 Genomics UK Consortium,McHugh M et al
EPI_ISL_425973,"Virology Department, Royal Infirmary of Edinburgh, NHS Lothian / School of Biological Sciences, University of Edinburgh / Institute of Genetics and Molecular Medicine, University of Edinburgh",COVID-19 Genomics UK (COG-UK) Consortium,McHugh M et al
EPI_ISL_488946,"Virology Department, Royal Infirmary of Edinburgh, NHS Lothian / School of Biological Sciences, University of Edinburgh",Wellcome Sanger Institute for the COVID-19 Genomics UK Consortium,McHugh M et al
EPI_ISL_488921,"Virology Department, Royal Infirmary of Edinburgh, NHS Lothian / School of Biological Sciences, University of Edinburgh",Wellcome Sanger Institute for the COVID-19 Genomics UK Consortium,McHugh M et al
EPI_ISL_488966,"Virology Department, Royal Infirmary of Edinburgh, NHS Lothian / School of Biological Sciences, University of Edinburgh",Wellcome Sanger Institute for the COVID-19 Genomics UK Consortium,McHugh M et al
EPI_ISL_433198,"Virology Department, Royal Infirmary of Edinburgh, NHS Lothian / School of Biological Sciences, University of Edinburgh / Institute of Genetics and Molecular Medicine, University of Edinburgh",COVID-19 Genomics UK (COG-UK) Consortium,McHugh M et al
EPI_ISL_488928,"Virology Department, Royal Infirmary of Edinburgh, NHS Lothian / School of Biological Sciences, University of Edinburgh",Wellcome Sanger Institute for the COVID-19 Genomics UK Consortium,McHugh M et al
EPI_ISL_488978,"Virology Department, Royal Infirmary of Edinburgh, NHS Lothian / School of Biological Sciences, University of Edinburgh",Wellcome Sanger Institute for the COVID-19 Genomics UK Consortium,McHugh M et al
EPI_ISL_488896,"Virology Department, Royal Infirmary of Edinburgh, NHS Lothian / School of Biological Sciences, University of Edinburgh",Wellcome Sanger Institute for the COVID-19 Genomics UK Consortium,McHugh M et al
EPI_ISL_488971,"Virology Department, Royal Infirmary of Edinburgh, NHS Lothian / School of Biological Sciences, University of Edinburgh",Wellcome Sanger Institute for the COVID-19 Genomics UK Consortium,McHugh M et al
EPI_ISL_488953,"Virology Department, Royal Infirmary of Edinburgh, NHS Lothian / School of Biological Sciences, University of Edinburgh",Wellcome Sanger Institute for the COVID-19 Genomics UK Consortium,McHugh M et al
EPI_ISL_489059,"Virology Department, Royal Infirmary of Edinburgh, NHS Lothian / School of Biological Sciences, University of Edinburgh",Wellcome Sanger Institute for the COVID-19 Genomics UK Consortium,McHugh M et al
EPI_ISL_489044,"Virology Department, Royal Infirmary of Edinburgh, NHS Lothian / School of Biological Sciences, University of Edinburgh",Wellcome Sanger Institute for the COVID-19 Genomics UK Consortium,McHugh M et al
EPI_ISL_488882,"Virology Department, Royal Infirmary of Edinburgh, NHS Lothian / School of Biological Sciences, University of Edinburgh",Wellcome Sanger Institute for the COVID-19 Genomics UK Consortium,McHugh M et al
EPI_ISL_488885,"Virology Department, Royal Infirmary of Edinburgh, NHS Lothian / School of Biological Sciences, University of Edinburgh",Wellcome Sanger Institute for the COVID-19 Genomics UK Consortium,McHugh M et al
EPI_ISL_456914,"Virology Department, Royal Infirmary of Edinburgh, NHS Lothian / School of Biological Sciences, University of Edinburgh / Institute of Genetics and Molecular Medicine, University of Edinburgh",COVID-19 Genomics UK (COG-UK) Consortium,McHugh M et al
EPI_ISL_488950,"Virology Department, Royal Infirmary of Edinburgh, NHS Lothian / School of Biological Sciences, University of Edinburgh",Wellcome Sanger Institute for the COVID-19 Genomics UK Consortium,McHugh M et al
EPI_ISL_488987,"Virology Department, Royal Infirmary of Edinburgh, NHS Lothian / School of Biological Sciences, University of Edinburgh",Wellcome Sanger Institute for the COVID-19 Genomics UK Consortium,McHugh M et al
EPI_ISL_489051,"Virology Department, Royal Infirmary of Edinburgh, NHS Lothian / School of Biological Sciences, University of Edinburgh",Wellcome Sanger Institute for the COVID-19 Genomics UK Consortium,McHugh M et al
EPI_ISL_489049,"Virology Department, Royal Infirmary of Edinburgh, NHS Lothian / School of Biological Sciences, University of Edinburgh",Wellcome Sanger Institute for the COVID-19 Genomics UK Consortium,McHugh M et al
EPI_ISL_489017,"Virology Department, Royal Infirmary of Edinburgh, NHS Lothian / School of Biological Sciences, University of Edinburgh",Wellcome Sanger Institute for the COVID-19 Genomics UK Consortium,McHugh M et al
EPI_ISL_488944,"Virology Department, Royal Infirmary of Edinburgh, NHS Lothian / School of Biological Sciences, University of Edinburgh",Wellcome Sanger Institute for the COVID-19 Genomics UK Consortium,McHugh M et al
EPI_ISL_425974,"Virology Department, Royal Infirmary of Edinburgh, NHS Lothian / School of Biological Sciences, University of Edinburgh / Institute of Genetics and Molecular Medicine, University of Edinburgh",COVID-19 Genomics UK (COG-UK) Consortium,McHugh M et al
EPI_ISL_425975,"Virology Department, Royal Infirmary of Edinburgh, NHS Lothian / School of Biological Sciences, University of Edinburgh / Institute of Genetics and Molecular Medicine, University of Edinburgh",COVID-19 Genomics UK (COG-UK) Consortium,McHugh M et al
EPI_ISL_456915,"Virology Department, Royal Infirmary of Edinburgh, NHS Lothian / School of Biological Sciences, University of Edinburgh / Institute of Genetics and Molecular Medicine, University of Edinburgh",COVID-19 Genomics UK (COG-UK) Consortium,McHugh M et al
EPI_ISL_425976,"Virology Department, Royal Infirmary of Edinburgh, NHS Lothian / School of Biological Sciences, University of Edinburgh / Institute of Genetics and Molecular Medicine, University of Edinburgh",COVID-19 Genomics UK (COG-UK) Consortium,McHugh M et al
EPI_ISL_439265,"Virology Department, Royal Infirmary of Edinburgh, NHS Lothian / School of Biological Sciences, University of Edinburgh / Institute of Genetics and Molecular Medicine, University of Edinburgh",COVID-19 Genomics UK (COG-UK) Consortium,McHugh M et al
EPI_ISL_439266,"Virology Department, Royal Infirmary of Edinburgh, NHS Lothian / School of Biological Sciences, University of Edinburgh / Institute of Genetics and Molecular Medicine, University of Edinburgh",COVID-19 Genomics UK (COG-UK) Consortium,McHugh M et al
EPI_ISL_439267,"Virology Department, Royal Infirmary of Edinburgh, NHS Lothian / School of Biological Sciences, University of Edinburgh / Institute of Genetics and Molecular Medicine, University of Edinburgh",COVID-19 Genomics UK (COG-UK) Consortium,McHugh M et al
EPI_ISL_425977,"Virology Department, Royal Infirmary of Edinburgh, NHS Lothian / School of Biological Sciences, University of Edinburgh / Institute of Genetics and Molecular Medicine, University of Edinburgh",COVID-19 Genomics UK (COG-UK) Consortium,McHugh M et al
EPI_ISL_439268,"Virology Department, Royal Infirmary of Edinburgh, NHS Lothian / School of Biological Sciences, University of Edinburgh / Institute of Genetics and Molecular Medicine, University of Edinburgh",COVID-19 Genomics UK (COG-UK) Consortium,McHugh M et al
EPI_ISL_439269,"Virology Department, Royal Infirmary of Edinburgh, NHS Lothian / School of Biological Sciences, University of Edinburgh / Institute of Genetics and Molecular Medicine, University of Edinburgh",COVID-19 Genomics UK (COG-UK) Consortium,McHugh M et al
EPI_ISL_439270,"Virology Department, Royal Infirmary of Edinburgh, NHS Lothian / School of Biological Sciences, University of Edinburgh / Institute of Genetics and Molecular Medicine, University of Edinburgh",COVID-19 Genomics UK (COG-UK) Consortium,McHugh M et al
EPI_ISL_439271,"Virology Department, Royal Infirmary of Edinburgh, NHS Lothian / School of Biological Sciences, University of Edinburgh / Institute of Genetics and Molecular Medicine, University of Edinburgh",COVID-19 Genomics UK (COG-UK) Consortium,McHugh M et al
EPI_ISL_439272,"Virology Department, Royal Infirmary of Edinburgh, NHS Lothian / School of Biological Sciences, University of Edinburgh / Institute of Genetics and Molecular Medicine, University of Edinburgh",COVID-19 Genomics UK (COG-UK) Consortium,McHugh M et al
EPI_ISL_439273,"Virology Department, Royal Infirmary of Edinburgh, NHS Lothian / School of Biological Sciences, University of Edinburgh / Institute of Genetics and Molecular Medicine, University of Edinburgh",COVID-19 Genomics UK (COG-UK) Consortium,McHugh M et al
EPI_ISL_439274,"Virology Department, Royal Infirmary of Edinburgh, NHS Lothian / School of Biological Sciences, University of Edinburgh / Institute of Genetics and Molecular Medicine, University of Edinburgh",COVID-19 Genomics UK (COG-UK) Consortium,McHugh M et al
EPI_ISL_439275,"Virology Department, Royal Infirmary of Edinburgh, NHS Lothian / School of Biological Sciences, University of Edinburgh / Institute of Genetics and Molecular Medicine, University of Edinburgh",COVID-19 Genomics UK (COG-UK) Consortium,McHugh M et al
EPI_ISL_439276,"Virology Department, Royal Infirmary of Edinburgh, NHS Lothian / School of Biological Sciences, University of Edinburgh / Institute of Genetics and Molecular Medicine, University of Edinburgh",COVID-19 Genomics UK (COG-UK) Consortium,McHugh M et al
EPI_ISL_473789,"Virology Department, Royal Infirmary of Edinburgh, NHS Lothian / School of Biological Sciences, University of Edinburgh / Institute of Genetics and Molecular Medicine, University of Edinburgh",COVID-19 Genomics UK (COG-UK) Consortium,McHugh M et al
EPI_ISL_439277,"Virology Department, Royal Infirmary of Edinburgh, NHS Lothian / School of Biological Sciences, University of Edinburgh / Institute of Genetics and Molecular Medicine, University of Edinburgh",COVID-19 Genomics UK (COG-UK) Consortium,McHugh M et al
EPI_ISL_439278,"Virology Department, Royal Infirmary of Edinburgh, NHS Lothian / School of Biological Sciences, University of Edinburgh / Institute of Genetics and Molecular Medicine, University of Edinburgh",COVID-19 Genomics UK (COG-UK) Consortium,McHugh M et al
EPI_ISL_439279,"Virology Department, Royal Infirmary of Edinburgh, NHS Lothian / School of Biological Sciences, University of Edinburgh / Institute of Genetics and Molecular Medicine, University of Edinburgh",COVID-19 Genomics UK (COG-UK) Consortium,McHugh M et al
EPI_ISL_439280,"Virology Department, Royal Infirmary of Edinburgh, NHS Lothian / School of Biological Sciences, University of Edinburgh / Institute of Genetics and Molecular Medicine, University of Edinburgh",COVID-19 Genomics UK (COG-UK) Consortium,McHugh M et al
EPI_ISL_439281,"Virology Department, Royal Infirmary of Edinburgh, NHS Lothian / School of Biological Sciences, University of Edinburgh / Institute of Genetics and Molecular Medicine, University of Edinburgh",COVID-19 Genomics UK (COG-UK) Consortium,McHugh M et al
EPI_ISL_425978,"Virology Department, Royal Infirmary of Edinburgh, NHS Lothian / School of Biological Sciences, University of Edinburgh / Institute of Genetics and Molecular Medicine, University of Edinburgh",COVID-19 Genomics UK (COG-UK) Consortium,McHugh M et al
EPI_ISL_425979,"Virology Department, Royal Infirmary of Edinburgh, NHS Lothian / School of Biological Sciences, University of Edinburgh / Institute of Genetics and Molecular Medicine, University of Edinburgh",COVID-19 Genomics UK (COG-UK) Consortium,McHugh M et al
EPI_ISL_439282,"Virology Department, Royal Infirmary of Edinburgh, NHS Lothian / School of Biological Sciences, University of Edinburgh / Institute of Genetics and Molecular Medicine, University of Edinburgh",COVID-19 Genomics UK (COG-UK) Consortium,McHugh M et al
EPI_ISL_439283,"Virology Department, Royal Infirmary of Edinburgh, NHS Lothian / School of Biological Sciences, University of Edinburgh / Institute of Genetics and Molecular Medicine, University of Edinburgh",COVID-19 Genomics UK (COG-UK) Consortium,McHugh M et al
EPI_ISL_439284,"Virology Department, Royal Infirmary of Edinburgh, NHS Lothian / School of Biological Sciences, University of Edinburgh / Institute of Genetics and Molecular Medicine, University of Edinburgh",COVID-19 Genomics UK (COG-UK) Consortium,McHugh M et al
EPI_ISL_439285,"Virology Department, Royal Infirmary of Edinburgh, NHS Lothian / School of Biological Sciences, University of Edinburgh / Institute of Genetics and Molecular Medicine, University of Edinburgh",COVID-19 Genomics UK (COG-UK) Consortium,McHugh M et al
EPI_ISL_439286,"Virology Department, Royal Infirmary of Edinburgh, NHS Lothian / School of Biological Sciences, University of Edinburgh / Institute of Genetics and Molecular Medicine, University of Edinburgh",COVID-19 Genomics UK (COG-UK) Consortium,McHugh M et al
EPI_ISL_425980,"Virology Department, Royal Infirmary of Edinburgh, NHS Lothian / School of Biological Sciences, University of Edinburgh / Institute of Genetics and Molecular Medicine, University of Edinburgh",COVID-19 Genomics UK (COG-UK) Consortium,McHugh M et al
EPI_ISL_439287,"Virology Department, Royal Infirmary of Edinburgh, NHS Lothian / School of Biological Sciences, University of Edinburgh / Institute of Genetics and Molecular Medicine, University of Edinburgh",COVID-19 Genomics UK (COG-UK) Consortium,McHugh M et al
EPI_ISL_439288,"Virology Department, Royal Infirmary of Edinburgh, NHS Lothian / School of Biological Sciences, University of Edinburgh / Institute of Genetics and Molecular Medicine, University of Edinburgh",COVID-19 Genomics UK (COG-UK) Consortium,McHugh M et al
EPI_ISL_439289,"Virology Department, Royal Infirmary of Edinburgh, NHS Lothian / School of Biological Sciences, University of Edinburgh / Institute of Genetics and Molecular Medicine, University of Edinburgh",COVID-19 Genomics UK (COG-UK) Consortium,McHugh M et al
EPI_ISL_439290,"Virology Department, Royal Infirmary of Edinburgh, NHS Lothian / School of Biological Sciences, University of Edinburgh / Institute of Genetics and Molecular Medicine, University of Edinburgh",COVID-19 Genomics UK (COG-UK) Consortium,McHugh M et al
EPI_ISL_439291,"Virology Department, Royal Infirmary of Edinburgh, NHS Lothian / School of Biological Sciences, University of Edinburgh / Institute of Genetics and Molecular Medicine, University of Edinburgh",COVID-19 Genomics UK (COG-UK) Consortium,McHugh M et al
EPI_ISL_439292,"Virology Department, Royal Infirmary of Edinburgh, NHS Lothian / School of Biological Sciences, University of Edinburgh / Institute of Genetics and Molecular Medicine, University of Edinburgh",COVID-19 Genomics UK (COG-UK) Consortium,McHugh M et al
EPI_ISL_439293,"Virology Department, Royal Infirmary of Edinburgh, NHS Lothian / School of Biological Sciences, University of Edinburgh / Institute of Genetics and Molecular Medicine, University of Edinburgh",COVID-19 Genomics UK (COG-UK) Consortium,McHugh M et al
EPI_ISL_439294,"Virology Department, Royal Infirmary of Edinburgh, NHS Lothian / School of Biological Sciences, University of Edinburgh / Institute of Genetics and Molecular Medicine, University of Edinburgh",COVID-19 Genomics UK (COG-UK) Consortium,McHugh M et al
EPI_ISL_439295,"Virology Department, Royal Infirmary of Edinburgh, NHS Lothian / School of Biological Sciences, University of Edinburgh / Institute of Genetics and Molecular Medicine, University of Edinburgh",COVID-19 Genomics UK (COG-UK) Consortium,McHugh M et al
EPI_ISL_439296,"Virology Department, Royal Infirmary of Edinburgh, NHS Lothian / School of Biological Sciences, University of Edinburgh / Institute of Genetics and Molecular Medicine, University of Edinburgh",COVID-19 Genomics UK (COG-UK) Consortium,McHugh M et al
EPI_ISL_439297,"Virology Department, Royal Infirmary of Edinburgh, NHS Lothian / School of Biological Sciences, University of Edinburgh / Institute of Genetics and Molecular Medicine, University of Edinburgh",COVID-19 Genomics UK (COG-UK) Consortium,McHugh M et al
EPI_ISL_439298,"Virology Department, Royal Infirmary of Edinburgh, NHS Lothian / School of Biological Sciences, University of Edinburgh / Institute of Genetics and Molecular Medicine, University of Edinburgh",COVID-19 Genomics UK (COG-UK) Consortium,McHugh M et al
EPI_ISL_425981,"Virology Department, Royal Infirmary of Edinburgh, NHS Lothian / School of Biological Sciences, University of Edinburgh / Institute of Genetics and Molecular Medicine, University of Edinburgh",COVID-19 Genomics UK (COG-UK) Consortium,McHugh M et al
EPI_ISL_439299,"Virology Department, Royal Infirmary of Edinburgh, NHS Lothian / School of Biological Sciences, University of Edinburgh / Institute of Genetics and Molecular Medicine, University of Edinburgh",COVID-19 Genomics UK (COG-UK) Consortium,McHugh M et al
EPI_ISL_439300,"Virology Department, Royal Infirmary of Edinburgh, NHS Lothian / School of Biological Sciences, University of Edinburgh / Institute of Genetics and Molecular Medicine, University of Edinburgh",COVID-19 Genomics UK (COG-UK) Consortium,McHugh M et al
EPI_ISL_425982,"Virology Department, Royal Infirmary of Edinburgh, NHS Lothian / School of Biological Sciences, University of Edinburgh / Institute of Genetics and Molecular Medicine, University of Edinburgh",COVID-19 Genomics UK (COG-UK) Consortium,McHugh M et al
EPI_ISL_439301,"Virology Department, Royal Infirmary of Edinburgh, NHS Lothian / School of Biological Sciences, University of Edinburgh / Institute of Genetics and Molecular Medicine, University of Edinburgh",COVID-19 Genomics UK (COG-UK) Consortium,McHugh M et al
EPI_ISL_439302,"Virology Department, Royal Infirmary of Edinburgh, NHS Lothian / School of Biological Sciences, University of Edinburgh / Institute of Genetics and Molecular Medicine, University of Edinburgh",COVID-19 Genomics UK (COG-UK) Consortium,McHugh M et al
EPI_ISL_439303,"Virology Department, Royal Infirmary of Edinburgh, NHS Lothian / School of Biological Sciences, University of Edinburgh / Institute of Genetics and Molecular Medicine, University of Edinburgh",COVID-19 Genomics UK (COG-UK) Consortium,McHugh M et al
EPI_ISL_425983,"Virology Department, Royal Infirmary of Edinburgh, NHS Lothian / School of Biological Sciences, University of Edinburgh / Institute of Genetics and Molecular Medicine, University of Edinburgh",COVID-19 Genomics UK (COG-UK) Consortium,McHugh M et al
EPI_ISL_439304,"Virology Department, Royal Infirmary of Edinburgh, NHS Lothian / School of Biological Sciences, University of Edinburgh / Institute of Genetics and Molecular Medicine, University of Edinburgh",COVID-19 Genomics UK (COG-UK) Consortium,McHugh M et al
EPI_ISL_439305,"Virology Department, Royal Infirmary of Edinburgh, NHS Lothian / School of Biological Sciences, University of Edinburgh / Institute of Genetics and Molecular Medicine, University of Edinburgh",COVID-19 Genomics UK (COG-UK) Consortium,McHugh M et al
EPI_ISL_473790,"Virology Department, Royal Infirmary of Edinburgh, NHS Lothian / School of Biological Sciences, University of Edinburgh / Institute of Genetics and Molecular Medicine, University of Edinburgh",COVID-19 Genomics UK (COG-UK) Consortium,McHugh M et al
EPI_ISL_439306,"Virology Department, Royal Infirmary of Edinburgh, NHS Lothian / School of Biological Sciences, University of Edinburgh / Institute of Genetics and Molecular Medicine, University of Edinburgh",COVID-19 Genomics UK (COG-UK) Consortium,McHugh M et al
EPI_ISL_439307,"Virology Department, Royal Infirmary of Edinburgh, NHS Lothian / School of Biological Sciences, University of Edinburgh / Institute of Genetics and Molecular Medicine, University of Edinburgh",COVID-19 Genomics UK (COG-UK) Consortium,McHugh M et al
EPI_ISL_439308,"Virology Department, Royal Infirmary of Edinburgh, NHS Lothian / School of Biological Sciences, University of Edinburgh / Institute of Genetics and Molecular Medicine, University of Edinburgh",COVID-19 Genomics UK (COG-UK) Consortium,McHugh M et al
EPI_ISL_439309,"Virology Department, Royal Infirmary of Edinburgh, NHS Lothian / School of Biological Sciences, University of Edinburgh / Institute of Genetics and Molecular Medicine, University of Edinburgh",COVID-19 Genomics UK (COG-UK) Consortium,McHugh M et al
EPI_ISL_453101,"Virology Department, Royal Infirmary of Edinburgh, NHS Lothian / School of Biological Sciences, University of Edinburgh / Institute of Genetics and Molecular Medicine, University of Edinburgh",COVID-19 Genomics UK (COG-UK) Consortium,McHugh M et al
EPI_ISL_425984,"Virology Department, Royal Infirmary of Edinburgh, NHS Lothian / School of Biological Sciences, University of Edinburgh / Institute of Genetics and Molecular Medicine, University of Edinburgh",COVID-19 Genomics UK (COG-UK) Consortium,McHugh M et al
EPI_ISL_439310,"Virology Department, Royal Infirmary of Edinburgh, NHS Lothian / School of Biological Sciences, University of Edinburgh / Institute of Genetics and Molecular Medicine, University of Edinburgh",COVID-19 Genomics UK (COG-UK) Consortium,McHugh M et al
EPI_ISL_439311,"Virology Department, Royal Infirmary of Edinburgh, NHS Lothian / School of Biological Sciences, University of Edinburgh / Institute of Genetics and Molecular Medicine, University of Edinburgh",COVID-19 Genomics UK (COG-UK) Consortium,McHugh M et al
EPI_ISL_439312,"Virology Department, Royal Infirmary of Edinburgh, NHS Lothian / School of Biological Sciences, University of Edinburgh / Institute of Genetics and Molecular Medicine, University of Edinburgh",COVID-19 Genomics UK (COG-UK) Consortium,McHugh M et al
EPI_ISL_439313,"Virology Department, Royal Infirmary of Edinburgh, NHS Lothian / School of Biological Sciences, University of Edinburgh / Institute of Genetics and Molecular Medicine, University of Edinburgh",COVID-19 Genomics UK (COG-UK) Consortium,McHugh M et al
EPI_ISL_425985,"Virology Department, Royal Infirmary of Edinburgh, NHS Lothian / School of Biological Sciences, University of Edinburgh / Institute of Genetics and Molecular Medicine, University of Edinburgh",COVID-19 Genomics UK (COG-UK) Consortium,McHugh M et al
EPI_ISL_439314,"Virology Department, Royal Infirmary of Edinburgh, NHS Lothian / School of Biological Sciences, University of Edinburgh / Institute of Genetics and Molecular Medicine, University of Edinburgh",COVID-19 Genomics UK (COG-UK) Consortium,McHugh M et al
EPI_ISL_425986,"Virology Department, Royal Infirmary of Edinburgh, NHS Lothian / School of Biological Sciences, University of Edinburgh / Institute of Genetics and Molecular Medicine, University of Edinburgh",COVID-19 Genomics UK (COG-UK) Consortium,McHugh M et al
EPI_ISL_439315,"Virology Department, Royal Infirmary of Edinburgh, NHS Lothian / School of Biological Sciences, University of Edinburgh / Institute of Genetics and Molecular Medicine, University of Edinburgh",COVID-19 Genomics UK (COG-UK) Consortium,McHugh M et al
EPI_ISL_439316,"Virology Department, Royal Infirmary of Edinburgh, NHS Lothian / School of Biological Sciences, University of Edinburgh / Institute of Genetics and Molecular Medicine, University of Edinburgh",COVID-19 Genomics UK (COG-UK) Consortium,McHugh M et al
EPI_ISL_461710,"Virology Department, Royal Infirmary of Edinburgh, NHS Lothian / School of Biological Sciences, University of Edinburgh / Institute of Genetics and Molecular Medicine, University of Edinburgh",COVID-19 Genomics UK (COG-UK) Consortium,McHugh M et al
EPI_ISL_439317,"Virology Department, Royal Infirmary of Edinburgh, NHS Lothian / School of Biological Sciences, University of Edinburgh / Institute of Genetics and Molecular Medicine, University of Edinburgh",COVID-19 Genomics UK (COG-UK) Consortium,McHugh M et al
EPI_ISL_439318,"Virology Department, Royal Infirmary of Edinburgh, NHS Lothian / School of Biological Sciences, University of Edinburgh / Institute of Genetics and Molecular Medicine, University of Edinburgh",COVID-19 Genomics UK (COG-UK) Consortium,McHugh M et al
EPI_ISL_439319,"Virology Department, Royal Infirmary of Edinburgh, NHS Lothian / School of Biological Sciences, University of Edinburgh / Institute of Genetics and Molecular Medicine, University of Edinburgh",COVID-19 Genomics UK (COG-UK) Consortium,McHugh M et al
EPI_ISL_439320,"Virology Department, Royal Infirmary of Edinburgh, NHS Lothian / School of Biological Sciences, University of Edinburgh / Institute of Genetics and Molecular Medicine, University of Edinburgh",COVID-19 Genomics UK (COG-UK) Consortium,McHugh M et al
EPI_ISL_439321,"Virology Department, Royal Infirmary of Edinburgh, NHS Lothian / School of Biological Sciences, University of Edinburgh / Institute of Genetics and Molecular Medicine, University of Edinburgh",COVID-19 Genomics UK (COG-UK) Consortium,McHugh M et al
EPI_ISL_425987,"Virology Department, Royal Infirmary of Edinburgh, NHS Lothian / School of Biological Sciences, University of Edinburgh / Institute of Genetics and Molecular Medicine, University of Edinburgh",COVID-19 Genomics UK (COG-UK) Consortium,McHugh M et al
EPI_ISL_439322,"Virology Department, Royal Infirmary of Edinburgh, NHS Lothian / School of Biological Sciences, University of Edinburgh / Institute of Genetics and Molecular Medicine, University of Edinburgh",COVID-19 Genomics UK (COG-UK) Consortium,McHugh M et al
EPI_ISL_439323,"Virology Department, Royal Infirmary of Edinburgh, NHS Lothian / School of Biological Sciences, University of Edinburgh / Institute of Genetics and Molecular Medicine, University of Edinburgh",COVID-19 Genomics UK (COG-UK) Consortium,McHugh M et al
EPI_ISL_425988,"Virology Department, Royal Infirmary of Edinburgh, NHS Lothian / School of Biological Sciences, University of Edinburgh / Institute of Genetics and Molecular Medicine, University of Edinburgh",COVID-19 Genomics UK (COG-UK) Consortium,McHugh M et al
EPI_ISL_439324,"Virology Department, Royal Infirmary of Edinburgh, NHS Lothian / School of Biological Sciences, University of Edinburgh / Institute of Genetics and Molecular Medicine, University of Edinburgh",COVID-19 Genomics UK (COG-UK) Consortium,McHugh M et al
EPI_ISL_439325,"Virology Department, Royal Infirmary of Edinburgh, NHS Lothian / School of Biological Sciences, University of Edinburgh / Institute of Genetics and Molecular Medicine, University of Edinburgh",COVID-19 Genomics UK (COG-UK) Consortium,McHugh M et al
EPI_ISL_439326,"Virology Department, Royal Infirmary of Edinburgh, NHS Lothian / School of Biological Sciences, University of Edinburgh / Institute of Genetics and Molecular Medicine, University of Edinburgh",COVID-19 Genomics UK (COG-UK) Consortium,McHugh M et al
EPI_ISL_439327,"Virology Department, Royal Infirmary of Edinburgh, NHS Lothian / School of Biological Sciences, University of Edinburgh / Institute of Genetics and Molecular Medicine, University of Edinburgh",COVID-19 Genomics UK (COG-UK) Consortium,McHugh M et al
EPI_ISL_439328,"Virology Department, Royal Infirmary of Edinburgh, NHS Lothian / School of Biological Sciences, University of Edinburgh / Institute of Genetics and Molecular Medicine, University of Edinburgh",COVID-19 Genomics UK (COG-UK) Consortium,McHugh M et al
EPI_ISL_439329,"Virology Department, Royal Infirmary of Edinburgh, NHS Lothian / School of Biological Sciences, University of Edinburgh / Institute of Genetics and Molecular Medicine, University of Edinburgh",COVID-19 Genomics UK (COG-UK) Consortium,McHugh M et al
EPI_ISL_439330,"Virology Department, Royal Infirmary of Edinburgh, NHS Lothian / School of Biological Sciences, University of Edinburgh / Institute of Genetics and Molecular Medicine, University of Edinburgh",COVID-19 Genomics UK (COG-UK) Consortium,McHugh M et al
EPI_ISL_439331,"Virology Department, Royal Infirmary of Edinburgh, NHS Lothian / School of Biological Sciences, University of Edinburgh / Institute of Genetics and Molecular Medicine, University of Edinburgh",COVID-19 Genomics UK (COG-UK) Consortium,McHugh M et al
EPI_ISL_439332,"Virology Department, Royal Infirmary of Edinburgh, NHS Lothian / School of Biological Sciences, University of Edinburgh / Institute of Genetics and Molecular Medicine, University of Edinburgh",COVID-19 Genomics UK (COG-UK) Consortium,McHugh M et al
EPI_ISL_425989,"Virology Department, Royal Infirmary of Edinburgh, NHS Lothian / School of Biological Sciences, University of Edinburgh / Institute of Genetics and Molecular Medicine, University of Edinburgh",COVID-19 Genomics UK (COG-UK) Consortium,McHugh M et al
EPI_ISL_439333,"Virology Department, Royal Infirmary of Edinburgh, NHS Lothian / School of Biological Sciences, University of Edinburgh / Institute of Genetics and Molecular Medicine, University of Edinburgh",COVID-19 Genomics UK (COG-UK) Consortium,McHugh M et al
EPI_ISL_425990,"Virology Department, Royal Infirmary of Edinburgh, NHS Lothian / School of Biological Sciences, University of Edinburgh / Institute of Genetics and Molecular Medicine, University of Edinburgh",COVID-19 Genomics UK (COG-UK) Consortium,McHugh M et al
EPI_ISL_439334,"Virology Department, Royal Infirmary of Edinburgh, NHS Lothian / School of Biological Sciences, University of Edinburgh / Institute of Genetics and Molecular Medicine, University of Edinburgh",COVID-19 Genomics UK (COG-UK) Consortium,McHugh M et al
EPI_ISL_439335,"Virology Department, Royal Infirmary of Edinburgh, NHS Lothian / School of Biological Sciences, University of Edinburgh / Institute of Genetics and Molecular Medicine, University of Edinburgh",COVID-19 Genomics UK (COG-UK) Consortium,McHugh M et al
EPI_ISL_439336,"Virology Department, Royal Infirmary of Edinburgh, NHS Lothian / School of Biological Sciences, University of Edinburgh / Institute of Genetics and Molecular Medicine, University of Edinburgh",COVID-19 Genomics UK (COG-UK) Consortium,McHugh M et al
EPI_ISL_439337,"Virology Department, Royal Infirmary of Edinburgh, NHS Lothian / School of Biological Sciences, University of Edinburgh / Institute of Genetics and Molecular Medicine, University of Edinburgh",COVID-19 Genomics UK (COG-UK) Consortium,McHugh M et al
EPI_ISL_439338,"Virology Department, Royal Infirmary of Edinburgh, NHS Lothian / School of Biological Sciences, University of Edinburgh / Institute of Genetics and Molecular Medicine, University of Edinburgh",COVID-19 Genomics UK (COG-UK) Consortium,McHugh M et al
EPI_ISL_439339,"Virology Department, Royal Infirmary of Edinburgh, NHS Lothian / School of Biological Sciences, University of Edinburgh / Institute of Genetics and Molecular Medicine, University of Edinburgh",COVID-19 Genomics UK (COG-UK) Consortium,McHugh M et al
EPI_ISL_439340,"Virology Department, Royal Infirmary of Edinburgh, NHS Lothian / School of Biological Sciences, University of Edinburgh / Institute of Genetics and Molecular Medicine, University of Edinburgh",COVID-19 Genomics UK (COG-UK) Consortium,McHugh M et al
EPI_ISL_439341,"Virology Department, Royal Infirmary of Edinburgh, NHS Lothian / School of Biological Sciences, University of Edinburgh / Institute of Genetics and Molecular Medicine, University of Edinburgh",COVID-19 Genomics UK (COG-UK) Consortium,McHugh M et al
EPI_ISL_439342,"Virology Department, Royal Infirmary of Edinburgh, NHS Lothian / School of Biological Sciences, University of Edinburgh / Institute of Genetics and Molecular Medicine, University of Edinburgh",COVID-19 Genomics UK (COG-UK) Consortium,McHugh M et al
EPI_ISL_425991,"Virology Department, Royal Infirmary of Edinburgh, NHS Lothian / School of Biological Sciences, University of Edinburgh / Institute of Genetics and Molecular Medicine, University of Edinburgh",COVID-19 Genomics UK (COG-UK) Consortium,McHugh M et al
EPI_ISL_439343,"Virology Department, Royal Infirmary of Edinburgh, NHS Lothian / School of Biological Sciences, University of Edinburgh / Institute of Genetics and Molecular Medicine, University of Edinburgh",COVID-19 Genomics UK (COG-UK) Consortium,McHugh M et al
EPI_ISL_439344,"Virology Department, Royal Infirmary of Edinburgh, NHS Lothian / School of Biological Sciences, University of Edinburgh / Institute of Genetics and Molecular Medicine, University of Edinburgh",COVID-19 Genomics UK (COG-UK) Consortium,McHugh M et al
EPI_ISL_439345,"Virology Department, Royal Infirmary of Edinburgh, NHS Lothian / School of Biological Sciences, University of Edinburgh / Institute of Genetics and Molecular Medicine, University of Edinburgh",COVID-19 Genomics UK (COG-UK) Consortium,McHugh M et al
EPI_ISL_439346,"Virology Department, Royal Infirmary of Edinburgh, NHS Lothian / School of Biological Sciences, University of Edinburgh / Institute of Genetics and Molecular Medicine, University of Edinburgh",COVID-19 Genomics UK (COG-UK) Consortium,McHugh M et al
EPI_ISL_439347,"Virology Department, Royal Infirmary of Edinburgh, NHS Lothian / School of Biological Sciences, University of Edinburgh / Institute of Genetics and Molecular Medicine, University of Edinburgh",COVID-19 Genomics UK (COG-UK) Consortium,McHugh M et al
EPI_ISL_439348,"Virology Department, Royal Infirmary of Edinburgh, NHS Lothian / School of Biological Sciences, University of Edinburgh / Institute of Genetics and Molecular Medicine, University of Edinburgh",COVID-19 Genomics UK (COG-UK) Consortium,McHugh M et al
EPI_ISL_439349,"Virology Department, Royal Infirmary of Edinburgh, NHS Lothian / School of Biological Sciences, University of Edinburgh / Institute of Genetics and Molecular Medicine, University of Edinburgh",COVID-19 Genomics UK (COG-UK) Consortium,McHugh M et al
EPI_ISL_439350,"Virology Department, Royal Infirmary of Edinburgh, NHS Lothian / School of Biological Sciences, University of Edinburgh / Institute of Genetics and Molecular Medicine, University of Edinburgh",COVID-19 Genomics UK (COG-UK) Consortium,McHugh M et al
EPI_ISL_439351,"Virology Department, Royal Infirmary of Edinburgh, NHS Lothian / School of Biological Sciences, University of Edinburgh / Institute of Genetics and Molecular Medicine, University of Edinburgh",COVID-19 Genomics UK (COG-UK) Consortium,McHugh M et al
EPI_ISL_439352,"Virology Department, Royal Infirmary of Edinburgh, NHS Lothian / School of Biological Sciences, University of Edinburgh / Institute of Genetics and Molecular Medicine, University of Edinburgh",COVID-19 Genomics UK (COG-UK) Consortium,McHugh M et al
EPI_ISL_439353,"Virology Department, Royal Infirmary of Edinburgh, NHS Lothian / School of Biological Sciences, University of Edinburgh / Institute of Genetics and Molecular Medicine, University of Edinburgh",COVID-19 Genomics UK (COG-UK) Consortium,McHugh M et al
EPI_ISL_439354,"Virology Department, Royal Infirmary of Edinburgh, NHS Lothian / School of Biological Sciences, University of Edinburgh / Institute of Genetics and Molecular Medicine, University of Edinburgh",COVID-19 Genomics UK (COG-UK) Consortium,McHugh M et al
EPI_ISL_425992,"Virology Department, Royal Infirmary of Edinburgh, NHS Lothian / School of Biological Sciences, University of Edinburgh / Institute of Genetics and Molecular Medicine, University of Edinburgh",COVID-19 Genomics UK (COG-UK) Consortium,McHugh M et al
EPI_ISL_439355,"Virology Department, Royal Infirmary of Edinburgh, NHS Lothian / School of Biological Sciences, University of Edinburgh / Institute of Genetics and Molecular Medicine, University of Edinburgh",COVID-19 Genomics UK (COG-UK) Consortium,McHugh M et al
EPI_ISL_439356,"Virology Department, Royal Infirmary of Edinburgh, NHS Lothian / School of Biological Sciences, University of Edinburgh / Institute of Genetics and Molecular Medicine, University of Edinburgh",COVID-19 Genomics UK (COG-UK) Consortium,McHugh M et al
EPI_ISL_439357,"Virology Department, Royal Infirmary of Edinburgh, NHS Lothian / School of Biological Sciences, University of Edinburgh / Institute of Genetics and Molecular Medicine, University of Edinburgh",COVID-19 Genomics UK (COG-UK) Consortium,McHugh M et al
EPI_ISL_439358,"Virology Department, Royal Infirmary of Edinburgh, NHS Lothian / School of Biological Sciences, University of Edinburgh / Institute of Genetics and Molecular Medicine, University of Edinburgh",COVID-19 Genomics UK (COG-UK) Consortium,McHugh M et al
EPI_ISL_439359,"Virology Department, Royal Infirmary of Edinburgh, NHS Lothian / School of Biological Sciences, University of Edinburgh / Institute of Genetics and Molecular Medicine, University of Edinburgh",COVID-19 Genomics UK (COG-UK) Consortium,McHugh M et al
EPI_ISL_439360,"Virology Department, Royal Infirmary of Edinburgh, NHS Lothian / School of Biological Sciences, University of Edinburgh / Institute of Genetics and Molecular Medicine, University of Edinburgh",COVID-19 Genomics UK (COG-UK) Consortium,McHugh M et al
EPI_ISL_439361,"Virology Department, Royal Infirmary of Edinburgh, NHS Lothian / School of Biological Sciences, University of Edinburgh / Institute of Genetics and Molecular Medicine, University of Edinburgh",COVID-19 Genomics UK (COG-UK) Consortium,McHugh M et al
EPI_ISL_425993,"Virology Department, Royal Infirmary of Edinburgh, NHS Lothian / School of Biological Sciences, University of Edinburgh / Institute of Genetics and Molecular Medicine, University of Edinburgh",COVID-19 Genomics UK (COG-UK) Consortium,McHugh M et al
EPI_ISL_439362,"Virology Department, Royal Infirmary of Edinburgh, NHS Lothian / School of Biological Sciences, University of Edinburgh / Institute of Genetics and Molecular Medicine, University of Edinburgh",COVID-19 Genomics UK (COG-UK) Consortium,McHugh M et al
EPI_ISL_439363,"Virology Department, Royal Infirmary of Edinburgh, NHS Lothian / School of Biological Sciences, University of Edinburgh / Institute of Genetics and Molecular Medicine, University of Edinburgh",COVID-19 Genomics UK (COG-UK) Consortium,McHugh M et al
EPI_ISL_439364,"Virology Department, Royal Infirmary of Edinburgh, NHS Lothian / School of Biological Sciences, University of Edinburgh / Institute of Genetics and Molecular Medicine, University of Edinburgh",COVID-19 Genomics UK (COG-UK) Consortium,McHugh M et al
EPI_ISL_425994,"Virology Department, Royal Infirmary of Edinburgh, NHS Lothian / School of Biological Sciences, University of Edinburgh / Institute of Genetics and Molecular Medicine, University of Edinburgh",COVID-19 Genomics UK (COG-UK) Consortium,McHugh M et al
EPI_ISL_439365,"Virology Department, Royal Infirmary of Edinburgh, NHS Lothian / School of Biological Sciences, University of Edinburgh / Institute of Genetics and Molecular Medicine, University of Edinburgh",COVID-19 Genomics UK (COG-UK) Consortium,McHugh M et al
EPI_ISL_439366,"Virology Department, Royal Infirmary of Edinburgh, NHS Lothian / School of Biological Sciences, University of Edinburgh / Institute of Genetics and Molecular Medicine, University of Edinburgh",COVID-19 Genomics UK (COG-UK) Consortium,McHugh M et al
EPI_ISL_439367,"Virology Department, Royal Infirmary of Edinburgh, NHS Lothian / School of Biological Sciences, University of Edinburgh / Institute of Genetics and Molecular Medicine, University of Edinburgh",COVID-19 Genomics UK (COG-UK) Consortium,McHugh M et al
EPI_ISL_425995,"Virology Department, Royal Infirmary of Edinburgh, NHS Lothian / School of Biological Sciences, University of Edinburgh / Institute of Genetics and Molecular Medicine, University of Edinburgh",COVID-19 Genomics UK (COG-UK) Consortium,McHugh M et al
EPI_ISL_439665,"Virology Department, Royal Infirmary of Edinburgh, NHS Lothian / School of Biological Sciences, University of Edinburgh / Institute of Genetics and Molecular Medicine, University of Edinburgh",COVID-19 Genomics UK (COG-UK) Consortium,McHugh M et al
EPI_ISL_439666,"Virology Department, Royal Infirmary of Edinburgh, NHS Lothian / School of Biological Sciences, University of Edinburgh / Institute of Genetics and Molecular Medicine, University of Edinburgh",COVID-19 Genomics UK (COG-UK) Consortium,McHugh M et al
EPI_ISL_439667,"Virology Department, Royal Infirmary of Edinburgh, NHS Lothian / School of Biological Sciences, University of Edinburgh / Institute of Genetics and Molecular Medicine, University of Edinburgh",COVID-19 Genomics UK (COG-UK) Consortium,McHugh M et al
EPI_ISL_439668,"Virology Department, Royal Infirmary of Edinburgh, NHS Lothian / School of Biological Sciences, University of Edinburgh / Institute of Genetics and Molecular Medicine, University of Edinburgh",COVID-19 Genomics UK (COG-UK) Consortium,McHugh M et al
EPI_ISL_439669,"Virology Department, Royal Infirmary of Edinburgh, NHS Lothian / School of Biological Sciences, University of Edinburgh / Institute of Genetics and Molecular Medicine, University of Edinburgh",COVID-19 Genomics UK (COG-UK) Consortium,McHugh M et al
EPI_ISL_439670,"Virology Department, Royal Infirmary of Edinburgh, NHS Lothian / School of Biological Sciences, University of Edinburgh / Institute of Genetics and Molecular Medicine, University of Edinburgh",COVID-19 Genomics UK (COG-UK) Consortium,McHugh M et al
EPI_ISL_449259,"Virology Department, Royal Infirmary of Edinburgh, NHS Lothian / School of Biological Sciences, University of Edinburgh / Institute of Genetics and Molecular Medicine, University of Edinburgh",COVID-19 Genomics UK (COG-UK) Consortium,McHugh M et al
EPI_ISL_449260,"Virology Department, Royal Infirmary of Edinburgh, NHS Lothian / School of Biological Sciences, University of Edinburgh / Institute of Genetics and Molecular Medicine, University of Edinburgh",COVID-19 Genomics UK (COG-UK) Consortium,McHugh M et al
EPI_ISL_425996,"Virology Department, Royal Infirmary of Edinburgh, NHS Lothian / School of Biological Sciences, University of Edinburgh / Institute of Genetics and Molecular Medicine, University of Edinburgh",COVID-19 Genomics UK (COG-UK) Consortium,McHugh M et al
EPI_ISL_449261,"Virology Department, Royal Infirmary of Edinburgh, NHS Lothian / School of Biological Sciences, University of Edinburgh / Institute of Genetics and Molecular Medicine, University of Edinburgh",COVID-19 Genomics UK (COG-UK) Consortium,McHugh M et al
EPI_ISL_449262,"Virology Department, Royal Infirmary of Edinburgh, NHS Lothian / School of Biological Sciences, University of Edinburgh / Institute of Genetics and Molecular Medicine, University of Edinburgh",COVID-19 Genomics UK (COG-UK) Consortium,McHugh M et al
EPI_ISL_449263,"Virology Department, Royal Infirmary of Edinburgh, NHS Lothian / School of Biological Sciences, University of Edinburgh / Institute of Genetics and Molecular Medicine, University of Edinburgh",COVID-19 Genomics UK (COG-UK) Consortium,McHugh M et al
EPI_ISL_425997,"Virology Department, Royal Infirmary of Edinburgh, NHS Lothian / School of Biological Sciences, University of Edinburgh / Institute of Genetics and Molecular Medicine, University of Edinburgh",COVID-19 Genomics UK (COG-UK) Consortium,McHugh M et al
EPI_ISL_449264,"Virology Department, Royal Infirmary of Edinburgh, NHS Lothian / School of Biological Sciences, University of Edinburgh / Institute of Genetics and Molecular Medicine, University of Edinburgh",COVID-19 Genomics UK (COG-UK) Consortium,McHugh M et al
EPI_ISL_449265,"Virology Department, Royal Infirmary of Edinburgh, NHS Lothian / School of Biological Sciences, University of Edinburgh / Institute of Genetics and Molecular Medicine, University of Edinburgh",COVID-19 Genomics UK (COG-UK) Consortium,McHugh M et al
EPI_ISL_449266,"Virology Department, Royal Infirmary of Edinburgh, NHS Lothian / School of Biological Sciences, University of Edinburgh / Institute of Genetics and Molecular Medicine, University of Edinburgh",COVID-19 Genomics UK (COG-UK) Consortium,McHugh M et al
EPI_ISL_449267,"Virology Department, Royal Infirmary of Edinburgh, NHS Lothian / School of Biological Sciences, University of Edinburgh / Institute of Genetics and Molecular Medicine, University of Edinburgh",COVID-19 Genomics UK (COG-UK) Consortium,McHugh M et al
EPI_ISL_449268,"Virology Department, Royal Infirmary of Edinburgh, NHS Lothian / School of Biological Sciences, University of Edinburgh / Institute of Genetics and Molecular Medicine, University of Edinburgh",COVID-19 Genomics UK (COG-UK) Consortium,McHugh M et al
EPI_ISL_449269,"Virology Department, Royal Infirmary of Edinburgh, NHS Lothian / School of Biological Sciences, University of Edinburgh / Institute of Genetics and Molecular Medicine, University of Edinburgh",COVID-19 Genomics UK (COG-UK) Consortium,McHugh M et al
EPI_ISL_449270,"Virology Department, Royal Infirmary of Edinburgh, NHS Lothian / School of Biological Sciences, University of Edinburgh / Institute of Genetics and Molecular Medicine, University of Edinburgh",COVID-19 Genomics UK (COG-UK) Consortium,McHugh M et al
EPI_ISL_449271,"Virology Department, Royal Infirmary of Edinburgh, NHS Lothian / School of Biological Sciences, University of Edinburgh / Institute of Genetics and Molecular Medicine, University of Edinburgh",COVID-19 Genomics UK (COG-UK) Consortium,McHugh M et al
EPI_ISL_449272,"Virology Department, Royal Infirmary of Edinburgh, NHS Lothian / School of Biological Sciences, University of Edinburgh / Institute of Genetics and Molecular Medicine, University of Edinburgh",COVID-19 Genomics UK (COG-UK) Consortium,McHugh M et al
EPI_ISL_425998,"Virology Department, Royal Infirmary of Edinburgh, NHS Lothian / School of Biological Sciences, University of Edinburgh / Institute of Genetics and Molecular Medicine, University of Edinburgh",COVID-19 Genomics UK (COG-UK) Consortium,McHugh M et al
EPI_ISL_453102,"Virology Department, Royal Infirmary of Edinburgh, NHS Lothian / School of Biological Sciences, University of Edinburgh / Institute of Genetics and Molecular Medicine, University of Edinburgh",COVID-19 Genomics UK (COG-UK) Consortium,McHugh M et al
EPI_ISL_453103,"Virology Department, Royal Infirmary of Edinburgh, NHS Lothian / School of Biological Sciences, University of Edinburgh / Institute of Genetics and Molecular Medicine, University of Edinburgh",COVID-19 Genomics UK (COG-UK) Consortium,McHugh M et al
EPI_ISL_453104,"Virology Department, Royal Infirmary of Edinburgh, NHS Lothian / School of Biological Sciences, University of Edinburgh / Institute of Genetics and Molecular Medicine, University of Edinburgh",COVID-19 Genomics UK (COG-UK) Consortium,McHugh M et al
EPI_ISL_456916,"Virology Department, Royal Infirmary of Edinburgh, NHS Lothian / School of Biological Sciences, University of Edinburgh / Institute of Genetics and Molecular Medicine, University of Edinburgh",COVID-19 Genomics UK (COG-UK) Consortium,McHugh M et al
EPI_ISL_425999,"Virology Department, Royal Infirmary of Edinburgh, NHS Lothian / School of Biological Sciences, University of Edinburgh / Institute of Genetics and Molecular Medicine, University of Edinburgh",COVID-19 Genomics UK (COG-UK) Consortium,McHugh M et al
EPI_ISL_453105,"Virology Department, Royal Infirmary of Edinburgh, NHS Lothian / School of Biological Sciences, University of Edinburgh / Institute of Genetics and Molecular Medicine, University of Edinburgh",COVID-19 Genomics UK (COG-UK) Consortium,McHugh M et al
EPI_ISL_449273,"Virology Department, Royal Infirmary of Edinburgh, NHS Lothian / School of Biological Sciences, University of Edinburgh / Institute of Genetics and Molecular Medicine, University of Edinburgh",COVID-19 Genomics UK (COG-UK) Consortium,McHugh M et al
EPI_ISL_453106,"Virology Department, Royal Infirmary of Edinburgh, NHS Lothian / School of Biological Sciences, University of Edinburgh / Institute of Genetics and Molecular Medicine, University of Edinburgh",COVID-19 Genomics UK (COG-UK) Consortium,McHugh M et al
EPI_ISL_453107,"Virology Department, Royal Infirmary of Edinburgh, NHS Lothian / School of Biological Sciences, University of Edinburgh / Institute of Genetics and Molecular Medicine, University of Edinburgh",COVID-19 Genomics UK (COG-UK) Consortium,McHugh M et al
EPI_ISL_473791,"Virology Department, Royal Infirmary of Edinburgh, NHS Lothian / School of Biological Sciences, University of Edinburgh / Institute of Genetics and Molecular Medicine, University of Edinburgh",COVID-19 Genomics UK (COG-UK) Consortium,McHugh M et al
EPI_ISL_473792,"Virology Department, Royal Infirmary of Edinburgh, NHS Lothian / School of Biological Sciences, University of Edinburgh / Institute of Genetics and Molecular Medicine, University of Edinburgh",COVID-19 Genomics UK (COG-UK) Consortium,McHugh M et al
EPI_ISL_473793,"Virology Department, Royal Infirmary of Edinburgh, NHS Lothian / School of Biological Sciences, University of Edinburgh / Institute of Genetics and Molecular Medicine, University of Edinburgh",COVID-19 Genomics UK (COG-UK) Consortium,McHugh M et al
EPI_ISL_473794,"Virology Department, Royal Infirmary of Edinburgh, NHS Lothian / School of Biological Sciences, University of Edinburgh / Institute of Genetics and Molecular Medicine, University of Edinburgh",COVID-19 Genomics UK (COG-UK) Consortium,McHugh M et al
EPI_ISL_426000,"Virology Department, Royal Infirmary of Edinburgh, NHS Lothian / School of Biological Sciences, University of Edinburgh / Institute of Genetics and Molecular Medicine, University of Edinburgh",COVID-19 Genomics UK (COG-UK) Consortium,McHugh M et al
EPI_ISL_456917,"Virology Department, Royal Infirmary of Edinburgh, NHS Lothian / School of Biological Sciences, University of Edinburgh / Institute of Genetics and Molecular Medicine, University of Edinburgh",COVID-19 Genomics UK (COG-UK) Consortium,McHugh M et al
EPI_ISL_426001,"Virology Department, Royal Infirmary of Edinburgh, NHS Lothian / School of Biological Sciences, University of Edinburgh / Institute of Genetics and Molecular Medicine, University of Edinburgh",COVID-19 Genomics UK (COG-UK) Consortium,McHugh M et al
EPI_ISL_449274,"Virology Department, Royal Infirmary of Edinburgh, NHS Lothian / School of Biological Sciences, University of Edinburgh / Institute of Genetics and Molecular Medicine, University of Edinburgh",COVID-19 Genomics UK (COG-UK) Consortium,McHugh M et al
EPI_ISL_426002,"Virology Department, Royal Infirmary of Edinburgh, NHS Lothian / School of Biological Sciences, University of Edinburgh / Institute of Genetics and Molecular Medicine, University of Edinburgh",COVID-19 Genomics UK (COG-UK) Consortium,McHugh M et al
EPI_ISL_456918,"Virology Department, Royal Infirmary of Edinburgh, NHS Lothian / School of Biological Sciences, University of Edinburgh / Institute of Genetics and Molecular Medicine, University of Edinburgh",COVID-19 Genomics UK (COG-UK) Consortium,McHugh M et al
EPI_ISL_453108,"Virology Department, Royal Infirmary of Edinburgh, NHS Lothian / School of Biological Sciences, University of Edinburgh / Institute of Genetics and Molecular Medicine, University of Edinburgh",COVID-19 Genomics UK (COG-UK) Consortium,McHugh M et al
EPI_ISL_426003,"Virology Department, Royal Infirmary of Edinburgh, NHS Lothian / School of Biological Sciences, University of Edinburgh / Institute of Genetics and Molecular Medicine, University of Edinburgh",COVID-19 Genomics UK (COG-UK) Consortium,McHugh M et al
EPI_ISL_426004,"Virology Department, Royal Infirmary of Edinburgh, NHS Lothian / School of Biological Sciences, University of Edinburgh / Institute of Genetics and Molecular Medicine, University of Edinburgh",COVID-19 Genomics UK (COG-UK) Consortium,McHugh M et al
EPI_ISL_456919,"Virology Department, Royal Infirmary of Edinburgh, NHS Lothian / School of Biological Sciences, University of Edinburgh / Institute of Genetics and Molecular Medicine, University of Edinburgh",COVID-19 Genomics UK (COG-UK) Consortium,McHugh M et al
EPI_ISL_456920,"Virology Department, Royal Infirmary of Edinburgh, NHS Lothian / School of Biological Sciences, University of Edinburgh / Institute of Genetics and Molecular Medicine, University of Edinburgh",COVID-19 Genomics UK (COG-UK) Consortium,McHugh M et al
EPI_ISL_456921,"Virology Department, Royal Infirmary of Edinburgh, NHS Lothian / School of Biological Sciences, University of Edinburgh / Institute of Genetics and Molecular Medicine, University of Edinburgh",COVID-19 Genomics UK (COG-UK) Consortium,McHugh M et al
EPI_ISL_456922,"Virology Department, Royal Infirmary of Edinburgh, NHS Lothian / School of Biological Sciences, University of Edinburgh / Institute of Genetics and Molecular Medicine, University of Edinburgh",COVID-19 Genomics UK (COG-UK) Consortium,McHugh M et al
EPI_ISL_456923,"Virology Department, Royal Infirmary of Edinburgh, NHS Lothian / School of Biological Sciences, University of Edinburgh / Institute of Genetics and Molecular Medicine, University of Edinburgh",COVID-19 Genomics UK (COG-UK) Consortium,McHugh M et al
EPI_ISL_456924,"Virology Department, Royal Infirmary of Edinburgh, NHS Lothian / School of Biological Sciences, University of Edinburgh / Institute of Genetics and Molecular Medicine, University of Edinburgh",COVID-19 Genomics UK (COG-UK) Consortium,McHugh M et al
EPI_ISL_449275,"Virology Department, Royal Infirmary of Edinburgh, NHS Lothian / School of Biological Sciences, University of Edinburgh / Institute of Genetics and Molecular Medicine, University of Edinburgh",COVID-19 Genomics UK (COG-UK) Consortium,McHugh M et al
EPI_ISL_449276,"Virology Department, Royal Infirmary of Edinburgh, NHS Lothian / School of Biological Sciences, University of Edinburgh / Institute of Genetics and Molecular Medicine, University of Edinburgh",COVID-19 Genomics UK (COG-UK) Consortium,McHugh M et al
EPI_ISL_456925,"Virology Department, Royal Infirmary of Edinburgh, NHS Lothian / School of Biological Sciences, University of Edinburgh / Institute of Genetics and Molecular Medicine, University of Edinburgh",COVID-19 Genomics UK (COG-UK) Consortium,McHugh M et al
EPI_ISL_456926,"Virology Department, Royal Infirmary of Edinburgh, NHS Lothian / School of Biological Sciences, University of Edinburgh / Institute of Genetics and Molecular Medicine, University of Edinburgh",COVID-19 Genomics UK (COG-UK) Consortium,McHugh M et al
EPI_ISL_456927,"Virology Department, Royal Infirmary of Edinburgh, NHS Lothian / School of Biological Sciences, University of Edinburgh / Institute of Genetics and Molecular Medicine, University of Edinburgh",COVID-19 Genomics UK (COG-UK) Consortium,McHugh M et al
EPI_ISL_456928,"Virology Department, Royal Infirmary of Edinburgh, NHS Lothian / School of Biological Sciences, University of Edinburgh / Institute of Genetics and Molecular Medicine, University of Edinburgh",COVID-19 Genomics UK (COG-UK) Consortium,McHugh M et al
EPI_ISL_456930,"Virology Department, Royal Infirmary of Edinburgh, NHS Lothian / School of Biological Sciences, University of Edinburgh / Institute of Genetics and Molecular Medicine, University of Edinburgh",COVID-19 Genomics UK (COG-UK) Consortium,McHugh M et al
EPI_ISL_456931,"Virology Department, Royal Infirmary of Edinburgh, NHS Lothian / School of Biological Sciences, University of Edinburgh / Institute of Genetics and Molecular Medicine, University of Edinburgh",COVID-19 Genomics UK (COG-UK) Consortium,McHugh M et al
EPI_ISL_449277,"Virology Department, Royal Infirmary of Edinburgh, NHS Lothian / School of Biological Sciences, University of Edinburgh / Institute of Genetics and Molecular Medicine, University of Edinburgh",COVID-19 Genomics UK (COG-UK) Consortium,McHugh M et al
EPI_ISL_449278,"Virology Department, Royal Infirmary of Edinburgh, NHS Lothian / School of Biological Sciences, University of Edinburgh / Institute of Genetics and Molecular Medicine, University of Edinburgh",COVID-19 Genomics UK (COG-UK) Consortium,McHugh M et al
EPI_ISL_456932,"Virology Department, Royal Infirmary of Edinburgh, NHS Lothian / School of Biological Sciences, University of Edinburgh / Institute of Genetics and Molecular Medicine, University of Edinburgh",COVID-19 Genomics UK (COG-UK) Consortium,McHugh M et al
EPI_ISL_449279,"Virology Department, Royal Infirmary of Edinburgh, NHS Lothian / School of Biological Sciences, University of Edinburgh / Institute of Genetics and Molecular Medicine, University of Edinburgh",COVID-19 Genomics UK (COG-UK) Consortium,McHugh M et al
EPI_ISL_453109,"Virology Department, Royal Infirmary of Edinburgh, NHS Lothian / School of Biological Sciences, University of Edinburgh / Institute of Genetics and Molecular Medicine, University of Edinburgh",COVID-19 Genomics UK (COG-UK) Consortium,McHugh M et al
EPI_ISL_453110,"Virology Department, Royal Infirmary of Edinburgh, NHS Lothian / School of Biological Sciences, University of Edinburgh / Institute of Genetics and Molecular Medicine, University of Edinburgh",COVID-19 Genomics UK (COG-UK) Consortium,McHugh M et al
EPI_ISL_453111,"Virology Department, Royal Infirmary of Edinburgh, NHS Lothian / School of Biological Sciences, University of Edinburgh / Institute of Genetics and Molecular Medicine, University of Edinburgh",COVID-19 Genomics UK (COG-UK) Consortium,McHugh M et al
EPI_ISL_453112,"Virology Department, Royal Infirmary of Edinburgh, NHS Lothian / School of Biological Sciences, University of Edinburgh / Institute of Genetics and Molecular Medicine, University of Edinburgh",COVID-19 Genomics UK (COG-UK) Consortium,McHugh M et al
EPI_ISL_453113,"Virology Department, Royal Infirmary of Edinburgh, NHS Lothian / School of Biological Sciences, University of Edinburgh / Institute of Genetics and Molecular Medicine, University of Edinburgh",COVID-19 Genomics UK (COG-UK) Consortium,McHugh M et al
EPI_ISL_449280,"Virology Department, Royal Infirmary of Edinburgh, NHS Lothian / School of Biological Sciences, University of Edinburgh / Institute of Genetics and Molecular Medicine, University of Edinburgh",COVID-19 Genomics UK (COG-UK) Consortium,McHugh M et al
EPI_ISL_456933,"Virology Department, Royal Infirmary of Edinburgh, NHS Lothian / School of Biological Sciences, University of Edinburgh / Institute of Genetics and Molecular Medicine, University of Edinburgh",COVID-19 Genomics UK (COG-UK) Consortium,McHugh M et al
EPI_ISL_426005,"Virology Department, Royal Infirmary of Edinburgh, NHS Lothian / School of Biological Sciences, University of Edinburgh / Institute of Genetics and Molecular Medicine, University of Edinburgh",COVID-19 Genomics UK (COG-UK) Consortium,McHugh M et al
EPI_ISL_456934,"Virology Department, Royal Infirmary of Edinburgh, NHS Lothian / School of Biological Sciences, University of Edinburgh / Institute of Genetics and Molecular Medicine, University of Edinburgh",COVID-19 Genomics UK (COG-UK) Consortium,McHugh M et al
EPI_ISL_449281,"Virology Department, Royal Infirmary of Edinburgh, NHS Lothian / School of Biological Sciences, University of Edinburgh / Institute of Genetics and Molecular Medicine, University of Edinburgh",COVID-19 Genomics UK (COG-UK) Consortium,McHugh M et al
EPI_ISL_449282,"Virology Department, Royal Infirmary of Edinburgh, NHS Lothian / School of Biological Sciences, University of Edinburgh / Institute of Genetics and Molecular Medicine, University of Edinburgh",COVID-19 Genomics UK (COG-UK) Consortium,McHugh M et al
EPI_ISL_456935,"Virology Department, Royal Infirmary of Edinburgh, NHS Lothian / School of Biological Sciences, University of Edinburgh / Institute of Genetics and Molecular Medicine, University of Edinburgh",COVID-19 Genomics UK (COG-UK) Consortium,McHugh M et al
EPI_ISL_426006,"Virology Department, Royal Infirmary of Edinburgh, NHS Lothian / School of Biological Sciences, University of Edinburgh / Institute of Genetics and Molecular Medicine, University of Edinburgh",COVID-19 Genomics UK (COG-UK) Consortium,McHugh M et al
EPI_ISL_456936,"Virology Department, Royal Infirmary of Edinburgh, NHS Lothian / School of Biological Sciences, University of Edinburgh / Institute of Genetics and Molecular Medicine, University of Edinburgh",COVID-19 Genomics UK (COG-UK) Consortium,McHugh M et al
EPI_ISL_449283,"Virology Department, Royal Infirmary of Edinburgh, NHS Lothian / School of Biological Sciences, University of Edinburgh / Institute of Genetics and Molecular Medicine, University of Edinburgh",COVID-19 Genomics UK (COG-UK) Consortium,McHugh M et al
EPI_ISL_456937,"Virology Department, Royal Infirmary of Edinburgh, NHS Lothian / School of Biological Sciences, University of Edinburgh / Institute of Genetics and Molecular Medicine, University of Edinburgh",COVID-19 Genomics UK (COG-UK) Consortium,McHugh M et al
EPI_ISL_449284,"Virology Department, Royal Infirmary of Edinburgh, NHS Lothian / School of Biological Sciences, University of Edinburgh / Institute of Genetics and Molecular Medicine, University of Edinburgh",COVID-19 Genomics UK (COG-UK) Consortium,McHugh M et al
EPI_ISL_456938,"Virology Department, Royal Infirmary of Edinburgh, NHS Lothian / School of Biological Sciences, University of Edinburgh / Institute of Genetics and Molecular Medicine, University of Edinburgh",COVID-19 Genomics UK (COG-UK) Consortium,McHugh M et al
EPI_ISL_453114,"Virology Department, Royal Infirmary of Edinburgh, NHS Lothian / School of Biological Sciences, University of Edinburgh / Institute of Genetics and Molecular Medicine, University of Edinburgh",COVID-19 Genomics UK (COG-UK) Consortium,McHugh M et al
EPI_ISL_453115,"Virology Department, Royal Infirmary of Edinburgh, NHS Lothian / School of Biological Sciences, University of Edinburgh / Institute of Genetics and Molecular Medicine, University of Edinburgh",COVID-19 Genomics UK (COG-UK) Consortium,McHugh M et al
EPI_ISL_453116,"Virology Department, Royal Infirmary of Edinburgh, NHS Lothian / School of Biological Sciences, University of Edinburgh / Institute of Genetics and Molecular Medicine, University of Edinburgh",COVID-19 Genomics UK (COG-UK) Consortium,McHugh M et al
EPI_ISL_453117,"Virology Department, Royal Infirmary of Edinburgh, NHS Lothian / School of Biological Sciences, University of Edinburgh / Institute of Genetics and Molecular Medicine, University of Edinburgh",COVID-19 Genomics UK (COG-UK) Consortium,McHugh M et al
EPI_ISL_449285,"Virology Department, Royal Infirmary of Edinburgh, NHS Lothian / School of Biological Sciences, University of Edinburgh / Institute of Genetics and Molecular Medicine, University of Edinburgh",COVID-19 Genomics UK (COG-UK) Consortium,McHugh M et al
EPI_ISL_456939,"Virology Department, Royal Infirmary of Edinburgh, NHS Lothian / School of Biological Sciences, University of Edinburgh / Institute of Genetics and Molecular Medicine, University of Edinburgh",COVID-19 Genomics UK (COG-UK) Consortium,McHugh M et al
EPI_ISL_449286,"Virology Department, Royal Infirmary of Edinburgh, NHS Lothian / School of Biological Sciences, University of Edinburgh / Institute of Genetics and Molecular Medicine, University of Edinburgh",COVID-19 Genomics UK (COG-UK) Consortium,McHugh M et al
EPI_ISL_449287,"Virology Department, Royal Infirmary of Edinburgh, NHS Lothian / School of Biological Sciences, University of Edinburgh / Institute of Genetics and Molecular Medicine, University of Edinburgh",COVID-19 Genomics UK (COG-UK) Consortium,McHugh M et al
EPI_ISL_449288,"Virology Department, Royal Infirmary of Edinburgh, NHS Lothian / School of Biological Sciences, University of Edinburgh / Institute of Genetics and Molecular Medicine, University of Edinburgh",COVID-19 Genomics UK (COG-UK) Consortium,McHugh M et al
EPI_ISL_449289,"Virology Department, Royal Infirmary of Edinburgh, NHS Lothian / School of Biological Sciences, University of Edinburgh / Institute of Genetics and Molecular Medicine, University of Edinburgh",COVID-19 Genomics UK (COG-UK) Consortium,McHugh M et al
EPI_ISL_456940,"Virology Department, Royal Infirmary of Edinburgh, NHS Lothian / School of Biological Sciences, University of Edinburgh / Institute of Genetics and Molecular Medicine, University of Edinburgh",COVID-19 Genomics UK (COG-UK) Consortium,McHugh M et al
EPI_ISL_449290,"Virology Department, Royal Infirmary of Edinburgh, NHS Lothian / School of Biological Sciences, University of Edinburgh / Institute of Genetics and Molecular Medicine, University of Edinburgh",COVID-19 Genomics UK (COG-UK) Consortium,McHugh M et al
EPI_ISL_449291,"Virology Department, Royal Infirmary of Edinburgh, NHS Lothian / School of Biological Sciences, University of Edinburgh / Institute of Genetics and Molecular Medicine, University of Edinburgh",COVID-19 Genomics UK (COG-UK) Consortium,McHugh M et al
EPI_ISL_453119,"Virology Department, Royal Infirmary of Edinburgh, NHS Lothian / School of Biological Sciences, University of Edinburgh / Institute of Genetics and Molecular Medicine, University of Edinburgh",COVID-19 Genomics UK (COG-UK) Consortium,McHugh M et al
EPI_ISL_449292,"Virology Department, Royal Infirmary of Edinburgh, NHS Lothian / School of Biological Sciences, University of Edinburgh / Institute of Genetics and Molecular Medicine, University of Edinburgh",COVID-19 Genomics UK (COG-UK) Consortium,McHugh M et al
EPI_ISL_449293,"Virology Department, Royal Infirmary of Edinburgh, NHS Lothian / School of Biological Sciences, University of Edinburgh / Institute of Genetics and Molecular Medicine, University of Edinburgh",COVID-19 Genomics UK (COG-UK) Consortium,McHugh M et al
EPI_ISL_453120,"Virology Department, Royal Infirmary of Edinburgh, NHS Lothian / School of Biological Sciences, University of Edinburgh / Institute of Genetics and Molecular Medicine, University of Edinburgh",COVID-19 Genomics UK (COG-UK) Consortium,McHugh M et al
EPI_ISL_449294,"Virology Department, Royal Infirmary of Edinburgh, NHS Lothian / School of Biological Sciences, University of Edinburgh / Institute of Genetics and Molecular Medicine, University of Edinburgh",COVID-19 Genomics UK (COG-UK) Consortium,McHugh M et al
EPI_ISL_453121,"Virology Department, Royal Infirmary of Edinburgh, NHS Lothian / School of Biological Sciences, University of Edinburgh / Institute of Genetics and Molecular Medicine, University of Edinburgh",COVID-19 Genomics UK (COG-UK) Consortium,McHugh M et al
EPI_ISL_453122,"Virology Department, Royal Infirmary of Edinburgh, NHS Lothian / School of Biological Sciences, University of Edinburgh / Institute of Genetics and Molecular Medicine, University of Edinburgh",COVID-19 Genomics UK (COG-UK) Consortium,McHugh M et al
EPI_ISL_449295,"Virology Department, Royal Infirmary of Edinburgh, NHS Lothian / School of Biological Sciences, University of Edinburgh / Institute of Genetics and Molecular Medicine, University of Edinburgh",COVID-19 Genomics UK (COG-UK) Consortium,McHugh M et al
EPI_ISL_453123,"Virology Department, Royal Infirmary of Edinburgh, NHS Lothian / School of Biological Sciences, University of Edinburgh / Institute of Genetics and Molecular Medicine, University of Edinburgh",COVID-19 Genomics UK (COG-UK) Consortium,McHugh M et al
EPI_ISL_453124,"Virology Department, Royal Infirmary of Edinburgh, NHS Lothian / School of Biological Sciences, University of Edinburgh / Institute of Genetics and Molecular Medicine, University of Edinburgh",COVID-19 Genomics UK (COG-UK) Consortium,McHugh M et al
EPI_ISL_453125,"Virology Department, Royal Infirmary of Edinburgh, NHS Lothian / School of Biological Sciences, University of Edinburgh / Institute of Genetics and Molecular Medicine, University of Edinburgh",COVID-19 Genomics UK (COG-UK) Consortium,McHugh M et al
EPI_ISL_453126,"Virology Department, Royal Infirmary of Edinburgh, NHS Lothian / School of Biological Sciences, University of Edinburgh / Institute of Genetics and Molecular Medicine, University of Edinburgh",COVID-19 Genomics UK (COG-UK) Consortium,McHugh M et al
EPI_ISL_449296,"Virology Department, Royal Infirmary of Edinburgh, NHS Lothian / School of Biological Sciences, University of Edinburgh / Institute of Genetics and Molecular Medicine, University of Edinburgh",COVID-19 Genomics UK (COG-UK) Consortium,McHugh M et al
EPI_ISL_449297,"Virology Department, Royal Infirmary of Edinburgh, NHS Lothian / School of Biological Sciences, University of Edinburgh / Institute of Genetics and Molecular Medicine, University of Edinburgh",COVID-19 Genomics UK (COG-UK) Consortium,McHugh M et al
EPI_ISL_453127,"Virology Department, Royal Infirmary of Edinburgh, NHS Lothian / School of Biological Sciences, University of Edinburgh / Institute of Genetics and Molecular Medicine, University of Edinburgh",COVID-19 Genomics UK (COG-UK) Consortium,McHugh M et al
EPI_ISL_453128,"Virology Department, Royal Infirmary of Edinburgh, NHS Lothian / School of Biological Sciences, University of Edinburgh / Institute of Genetics and Molecular Medicine, University of Edinburgh",COVID-19 Genomics UK (COG-UK) Consortium,McHugh M et al
EPI_ISL_449298,"Virology Department, Royal Infirmary of Edinburgh, NHS Lothian / School of Biological Sciences, University of Edinburgh / Institute of Genetics and Molecular Medicine, University of Edinburgh",COVID-19 Genomics UK (COG-UK) Consortium,McHugh M et al
EPI_ISL_449299,"Virology Department, Royal Infirmary of Edinburgh, NHS Lothian / School of Biological Sciences, University of Edinburgh / Institute of Genetics and Molecular Medicine, University of Edinburgh",COVID-19 Genomics UK (COG-UK) Consortium,McHugh M et al
EPI_ISL_449300,"Virology Department, Royal Infirmary of Edinburgh, NHS Lothian / School of Biological Sciences, University of Edinburgh / Institute of Genetics and Molecular Medicine, University of Edinburgh",COVID-19 Genomics UK (COG-UK) Consortium,McHugh M et al
EPI_ISL_449301,"Virology Department, Royal Infirmary of Edinburgh, NHS Lothian / School of Biological Sciences, University of Edinburgh / Institute of Genetics and Molecular Medicine, University of Edinburgh",COVID-19 Genomics UK (COG-UK) Consortium,McHugh M et al
EPI_ISL_449302,"Virology Department, Royal Infirmary of Edinburgh, NHS Lothian / School of Biological Sciences, University of Edinburgh / Institute of Genetics and Molecular Medicine, University of Edinburgh",COVID-19 Genomics UK (COG-UK) Consortium,McHugh M et al
EPI_ISL_449303,"Virology Department, Royal Infirmary of Edinburgh, NHS Lothian / School of Biological Sciences, University of Edinburgh / Institute of Genetics and Molecular Medicine, University of Edinburgh",COVID-19 Genomics UK (COG-UK) Consortium,McHugh M et al
EPI_ISL_449304,"Virology Department, Royal Infirmary of Edinburgh, NHS Lothian / School of Biological Sciences, University of Edinburgh / Institute of Genetics and Molecular Medicine, University of Edinburgh",COVID-19 Genomics UK (COG-UK) Consortium,McHugh M et al
EPI_ISL_449305,"Virology Department, Royal Infirmary of Edinburgh, NHS Lothian / School of Biological Sciences, University of Edinburgh / Institute of Genetics and Molecular Medicine, University of Edinburgh",COVID-19 Genomics UK (COG-UK) Consortium,McHugh M et al
EPI_ISL_449306,"Virology Department, Royal Infirmary of Edinburgh, NHS Lothian / School of Biological Sciences, University of Edinburgh / Institute of Genetics and Molecular Medicine, University of Edinburgh",COVID-19 Genomics UK (COG-UK) Consortium,McHugh M et al
EPI_ISL_449307,"Virology Department, Royal Infirmary of Edinburgh, NHS Lothian / School of Biological Sciences, University of Edinburgh / Institute of Genetics and Molecular Medicine, University of Edinburgh",COVID-19 Genomics UK (COG-UK) Consortium,McHugh M et al
EPI_ISL_449308,"Virology Department, Royal Infirmary of Edinburgh, NHS Lothian / School of Biological Sciences, University of Edinburgh / Institute of Genetics and Molecular Medicine, University of Edinburgh",COVID-19 Genomics UK (COG-UK) Consortium,McHugh M et al
EPI_ISL_449309,"Virology Department, Royal Infirmary of Edinburgh, NHS Lothian / School of Biological Sciences, University of Edinburgh / Institute of Genetics and Molecular Medicine, University of Edinburgh",COVID-19 Genomics UK (COG-UK) Consortium,McHugh M et al
EPI_ISL_426007,"Virology Department, Royal Infirmary of Edinburgh, NHS Lothian / School of Biological Sciences, University of Edinburgh / Institute of Genetics and Molecular Medicine, University of Edinburgh",COVID-19 Genomics UK (COG-UK) Consortium,McHugh M et al
EPI_ISL_449310,"Virology Department, Royal Infirmary of Edinburgh, NHS Lothian / School of Biological Sciences, University of Edinburgh / Institute of Genetics and Molecular Medicine, University of Edinburgh",COVID-19 Genomics UK (COG-UK) Consortium,McHugh M et al
EPI_ISL_453129,"Virology Department, Royal Infirmary of Edinburgh, NHS Lothian / School of Biological Sciences, University of Edinburgh / Institute of Genetics and Molecular Medicine, University of Edinburgh",COVID-19 Genomics UK (COG-UK) Consortium,McHugh M et al
EPI_ISL_461711,"Virology Department, Royal Infirmary of Edinburgh, NHS Lothian / School of Biological Sciences, University of Edinburgh / Institute of Genetics and Molecular Medicine, University of Edinburgh",COVID-19 Genomics UK (COG-UK) Consortium,McHugh M et al
EPI_ISL_461712,"Virology Department, Royal Infirmary of Edinburgh, NHS Lothian / School of Biological Sciences, University of Edinburgh / Institute of Genetics and Molecular Medicine, University of Edinburgh",COVID-19 Genomics UK (COG-UK) Consortium,McHugh M et al
EPI_ISL_461713,"Virology Department, Royal Infirmary of Edinburgh, NHS Lothian / School of Biological Sciences, University of Edinburgh / Institute of Genetics and Molecular Medicine, University of Edinburgh",COVID-19 Genomics UK (COG-UK) Consortium,McHugh M et al
EPI_ISL_473795,"Virology Department, Royal Infirmary of Edinburgh, NHS Lothian / School of Biological Sciences, University of Edinburgh / Institute of Genetics and Molecular Medicine, University of Edinburgh",COVID-19 Genomics UK (COG-UK) Consortium,McHugh M et al
EPI_ISL_456941,"Virology Department, Royal Infirmary of Edinburgh, NHS Lothian / School of Biological Sciences, University of Edinburgh / Institute of Genetics and Molecular Medicine, University of Edinburgh",COVID-19 Genomics UK (COG-UK) Consortium,McHugh M et al
EPI_ISL_456942,"Virology Department, Royal Infirmary of Edinburgh, NHS Lothian / School of Biological Sciences, University of Edinburgh / Institute of Genetics and Molecular Medicine, University of Edinburgh",COVID-19 Genomics UK (COG-UK) Consortium,McHugh M et al
EPI_ISL_456943,"Virology Department, Royal Infirmary of Edinburgh, NHS Lothian / School of Biological Sciences, University of Edinburgh / Institute of Genetics and Molecular Medicine, University of Edinburgh",COVID-19 Genomics UK (COG-UK) Consortium,McHugh M et al
EPI_ISL_449311,"Virology Department, Royal Infirmary of Edinburgh, NHS Lothian / School of Biological Sciences, University of Edinburgh / Institute of Genetics and Molecular Medicine, University of Edinburgh",COVID-19 Genomics UK (COG-UK) Consortium,McHugh M et al
EPI_ISL_449312,"Virology Department, Royal Infirmary of Edinburgh, NHS Lothian / School of Biological Sciences, University of Edinburgh / Institute of Genetics and Molecular Medicine, University of Edinburgh",COVID-19 Genomics UK (COG-UK) Consortium,McHugh M et al
EPI_ISL_456944,"Virology Department, Royal Infirmary of Edinburgh, NHS Lothian / School of Biological Sciences, University of Edinburgh / Institute of Genetics and Molecular Medicine, University of Edinburgh",COVID-19 Genomics UK (COG-UK) Consortium,McHugh M et al
EPI_ISL_456945,"Virology Department, Royal Infirmary of Edinburgh, NHS Lothian / School of Biological Sciences, University of Edinburgh / Institute of Genetics and Molecular Medicine, University of Edinburgh",COVID-19 Genomics UK (COG-UK) Consortium,McHugh M et al
EPI_ISL_456946,"Virology Department, Royal Infirmary of Edinburgh, NHS Lothian / School of Biological Sciences, University of Edinburgh / Institute of Genetics and Molecular Medicine, University of Edinburgh",COVID-19 Genomics UK (COG-UK) Consortium,McHugh M et al
EPI_ISL_456947,"Virology Department, Royal Infirmary of Edinburgh, NHS Lothian / School of Biological Sciences, University of Edinburgh / Institute of Genetics and Molecular Medicine, University of Edinburgh",COVID-19 Genomics UK (COG-UK) Consortium,McHugh M et al
EPI_ISL_456948,"Virology Department, Royal Infirmary of Edinburgh, NHS Lothian / School of Biological Sciences, University of Edinburgh / Institute of Genetics and Molecular Medicine, University of Edinburgh",COVID-19 Genomics UK (COG-UK) Consortium,McHugh M et al
EPI_ISL_456949,"Virology Department, Royal Infirmary of Edinburgh, NHS Lothian / School of Biological Sciences, University of Edinburgh / Institute of Genetics and Molecular Medicine, University of Edinburgh",COVID-19 Genomics UK (COG-UK) Consortium,McHugh M et al
EPI_ISL_461714,"Virology Department, Royal Infirmary of Edinburgh, NHS Lothian / School of Biological Sciences, University of Edinburgh / Institute of Genetics and Molecular Medicine, University of Edinburgh",COVID-19 Genomics UK (COG-UK) Consortium,McHugh M et al
EPI_ISL_461716,"Virology Department, Royal Infirmary of Edinburgh, NHS Lothian / School of Biological Sciences, University of Edinburgh / Institute of Genetics and Molecular Medicine, University of Edinburgh",COVID-19 Genomics UK (COG-UK) Consortium,McHugh M et al
EPI_ISL_461717,"Virology Department, Royal Infirmary of Edinburgh, NHS Lothian / School of Biological Sciences, University of Edinburgh / Institute of Genetics and Molecular Medicine, University of Edinburgh",COVID-19 Genomics UK (COG-UK) Consortium,McHugh M et al
EPI_ISL_461718,"Virology Department, Royal Infirmary of Edinburgh, NHS Lothian / School of Biological Sciences, University of Edinburgh / Institute of Genetics and Molecular Medicine, University of Edinburgh",COVID-19 Genomics UK (COG-UK) Consortium,McHugh M et al
EPI_ISL_461719,"Virology Department, Royal Infirmary of Edinburgh, NHS Lothian / School of Biological Sciences, University of Edinburgh / Institute of Genetics and Molecular Medicine, University of Edinburgh",COVID-19 Genomics UK (COG-UK) Consortium,McHugh M et al
EPI_ISL_461720,"Virology Department, Royal Infirmary of Edinburgh, NHS Lothian / School of Biological Sciences, University of Edinburgh / Institute of Genetics and Molecular Medicine, University of Edinburgh",COVID-19 Genomics UK (COG-UK) Consortium,McHugh M et al
EPI_ISL_461721,"Virology Department, Royal Infirmary of Edinburgh, NHS Lothian / School of Biological Sciences, University of Edinburgh / Institute of Genetics and Molecular Medicine, University of Edinburgh",COVID-19 Genomics UK (COG-UK) Consortium,McHugh M et al
EPI_ISL_461723,"Virology Department, Royal Infirmary of Edinburgh, NHS Lothian / School of Biological Sciences, University of Edinburgh / Institute of Genetics and Molecular Medicine, University of Edinburgh",COVID-19 Genomics UK (COG-UK) Consortium,McHugh M et al
EPI_ISL_461724,"Virology Department, Royal Infirmary of Edinburgh, NHS Lothian / School of Biological Sciences, University of Edinburgh / Institute of Genetics and Molecular Medicine, University of Edinburgh",COVID-19 Genomics UK (COG-UK) Consortium,McHugh M et al
EPI_ISL_461725,"Virology Department, Royal Infirmary of Edinburgh, NHS Lothian / School of Biological Sciences, University of Edinburgh / Institute of Genetics and Molecular Medicine, University of Edinburgh",COVID-19 Genomics UK (COG-UK) Consortium,McHugh M et al
EPI_ISL_461726,"Virology Department, Royal Infirmary of Edinburgh, NHS Lothian / School of Biological Sciences, University of Edinburgh / Institute of Genetics and Molecular Medicine, University of Edinburgh",COVID-19 Genomics UK (COG-UK) Consortium,McHugh M et al
EPI_ISL_461727,"Virology Department, Royal Infirmary of Edinburgh, NHS Lothian / School of Biological Sciences, University of Edinburgh / Institute of Genetics and Molecular Medicine, University of Edinburgh",COVID-19 Genomics UK (COG-UK) Consortium,McHugh M et al
EPI_ISL_461728,"Virology Department, Royal Infirmary of Edinburgh, NHS Lothian / School of Biological Sciences, University of Edinburgh / Institute of Genetics and Molecular Medicine, University of Edinburgh",COVID-19 Genomics UK (COG-UK) Consortium,McHugh M et al
EPI_ISL_461729,"Virology Department, Royal Infirmary of Edinburgh, NHS Lothian / School of Biological Sciences, University of Edinburgh / Institute of Genetics and Molecular Medicine, University of Edinburgh",COVID-19 Genomics UK (COG-UK) Consortium,McHugh M et al
EPI_ISL_461730,"Virology Department, Royal Infirmary of Edinburgh, NHS Lothian / School of Biological Sciences, University of Edinburgh / Institute of Genetics and Molecular Medicine, University of Edinburgh",COVID-19 Genomics UK (COG-UK) Consortium,McHugh M et al
EPI_ISL_473796,"Virology Department, Royal Infirmary of Edinburgh, NHS Lothian / School of Biological Sciences, University of Edinburgh / Institute of Genetics and Molecular Medicine, University of Edinburgh",COVID-19 Genomics UK (COG-UK) Consortium,McHugh M et al
EPI_ISL_473797,"Virology Department, Royal Infirmary of Edinburgh, NHS Lothian / School of Biological Sciences, University of Edinburgh / Institute of Genetics and Molecular Medicine, University of Edinburgh",COVID-19 Genomics UK (COG-UK) Consortium,McHugh M et al
EPI_ISL_478163,"Virology Department, Royal Infirmary of Edinburgh, NHS Lothian / School of Biological Sciences, University of Edinburgh / Institute of Genetics and Molecular Medicine, University of Edinburgh",COVID-19 Genomics UK (COG-UK) Consortium,McHugh M et al
EPI_ISL_478164,"Virology Department, Royal Infirmary of Edinburgh, NHS Lothian / School of Biological Sciences, University of Edinburgh / Institute of Genetics and Molecular Medicine, University of Edinburgh",COVID-19 Genomics UK (COG-UK) Consortium,McHugh M et al
EPI_ISL_478165,"Virology Department, Royal Infirmary of Edinburgh, NHS Lothian / School of Biological Sciences, University of Edinburgh / Institute of Genetics and Molecular Medicine, University of Edinburgh",COVID-19 Genomics UK (COG-UK) Consortium,McHugh M et al
EPI_ISL_478166,"Virology Department, Royal Infirmary of Edinburgh, NHS Lothian / School of Biological Sciences, University of Edinburgh / Institute of Genetics and Molecular Medicine, University of Edinburgh",COVID-19 Genomics UK (COG-UK) Consortium,McHugh M et al
EPI_ISL_478167,"Virology Department, Royal Infirmary of Edinburgh, NHS Lothian / School of Biological Sciences, University of Edinburgh / Institute of Genetics and Molecular Medicine, University of Edinburgh",COVID-19 Genomics UK (COG-UK) Consortium,McHugh M et al
EPI_ISL_478168,"Virology Department, Royal Infirmary of Edinburgh, NHS Lothian / School of Biological Sciences, University of Edinburgh / Institute of Genetics and Molecular Medicine, University of Edinburgh",COVID-19 Genomics UK (COG-UK) Consortium,McHugh M et al
EPI_ISL_449313,"Virology Department, Royal Infirmary of Edinburgh, NHS Lothian / School of Biological Sciences, University of Edinburgh / Institute of Genetics and Molecular Medicine, University of Edinburgh",COVID-19 Genomics UK (COG-UK) Consortium,McHugh M et al
EPI_ISL_478169,"Virology Department, Royal Infirmary of Edinburgh, NHS Lothian / School of Biological Sciences, University of Edinburgh / Institute of Genetics and Molecular Medicine, University of Edinburgh",COVID-19 Genomics UK (COG-UK) Consortium,McHugh M et al
EPI_ISL_453130,"Virology Department, Royal Infirmary of Edinburgh, NHS Lothian / School of Biological Sciences, University of Edinburgh / Institute of Genetics and Molecular Medicine, University of Edinburgh",COVID-19 Genomics UK (COG-UK) Consortium,McHugh M et al
EPI_ISL_453131,"Virology Department, Royal Infirmary of Edinburgh, NHS Lothian / School of Biological Sciences, University of Edinburgh / Institute of Genetics and Molecular Medicine, University of Edinburgh",COVID-19 Genomics UK (COG-UK) Consortium,McHugh M et al
EPI_ISL_478170,"Virology Department, Royal Infirmary of Edinburgh, NHS Lothian / School of Biological Sciences, University of Edinburgh / Institute of Genetics and Molecular Medicine, University of Edinburgh",COVID-19 Genomics UK (COG-UK) Consortium,McHugh M et al
EPI_ISL_478171,"Virology Department, Royal Infirmary of Edinburgh, NHS Lothian / School of Biological Sciences, University of Edinburgh / Institute of Genetics and Molecular Medicine, University of Edinburgh",COVID-19 Genomics UK (COG-UK) Consortium,McHugh M et al
EPI_ISL_478172,"Virology Department, Royal Infirmary of Edinburgh, NHS Lothian / School of Biological Sciences, University of Edinburgh / Institute of Genetics and Molecular Medicine, University of Edinburgh",COVID-19 Genomics UK (COG-UK) Consortium,McHugh M et al
EPI_ISL_478173,"Virology Department, Royal Infirmary of Edinburgh, NHS Lothian / School of Biological Sciences, University of Edinburgh / Institute of Genetics and Molecular Medicine, University of Edinburgh",COVID-19 Genomics UK (COG-UK) Consortium,McHugh M et al
EPI_ISL_478174,"Virology Department, Royal Infirmary of Edinburgh, NHS Lothian / School of Biological Sciences, University of Edinburgh / Institute of Genetics and Molecular Medicine, University of Edinburgh",COVID-19 Genomics UK (COG-UK) Consortium,McHugh M et al
EPI_ISL_478175,"Virology Department, Royal Infirmary of Edinburgh, NHS Lothian / School of Biological Sciences, University of Edinburgh / Institute of Genetics and Molecular Medicine, University of Edinburgh",COVID-19 Genomics UK (COG-UK) Consortium,McHugh M et al
EPI_ISL_478176,"Virology Department, Royal Infirmary of Edinburgh, NHS Lothian / School of Biological Sciences, University of Edinburgh / Institute of Genetics and Molecular Medicine, University of Edinburgh",COVID-19 Genomics UK (COG-UK) Consortium,McHugh M et al
EPI_ISL_478177,"Virology Department, Royal Infirmary of Edinburgh, NHS Lothian / School of Biological Sciences, University of Edinburgh / Institute of Genetics and Molecular Medicine, University of Edinburgh",COVID-19 Genomics UK (COG-UK) Consortium,McHugh M et al
EPI_ISL_478178,"Virology Department, Royal Infirmary of Edinburgh, NHS Lothian / School of Biological Sciences, University of Edinburgh / Institute of Genetics and Molecular Medicine, University of Edinburgh",COVID-19 Genomics UK (COG-UK) Consortium,McHugh M et al
EPI_ISL_478179,"Virology Department, Royal Infirmary of Edinburgh, NHS Lothian / School of Biological Sciences, University of Edinburgh / Institute of Genetics and Molecular Medicine, University of Edinburgh",COVID-19 Genomics UK (COG-UK) Consortium,McHugh M et al
EPI_ISL_449314,"Virology Department, Royal Infirmary of Edinburgh, NHS Lothian / School of Biological Sciences, University of Edinburgh / Institute of Genetics and Molecular Medicine, University of Edinburgh",COVID-19 Genomics UK (COG-UK) Consortium,McHugh M et al
EPI_ISL_449315,"Virology Department, Royal Infirmary of Edinburgh, NHS Lothian / School of Biological Sciences, University of Edinburgh / Institute of Genetics and Molecular Medicine, University of Edinburgh",COVID-19 Genomics UK (COG-UK) Consortium,McHugh M et al
EPI_ISL_449316,"Virology Department, Royal Infirmary of Edinburgh, NHS Lothian / School of Biological Sciences, University of Edinburgh / Institute of Genetics and Molecular Medicine, University of Edinburgh",COVID-19 Genomics UK (COG-UK) Consortium,McHugh M et al
EPI_ISL_449317,"Virology Department, Royal Infirmary of Edinburgh, NHS Lothian / School of Biological Sciences, University of Edinburgh / Institute of Genetics and Molecular Medicine, University of Edinburgh",COVID-19 Genomics UK (COG-UK) Consortium,McHugh M et al
EPI_ISL_449318,"Virology Department, Royal Infirmary of Edinburgh, NHS Lothian / School of Biological Sciences, University of Edinburgh / Institute of Genetics and Molecular Medicine, University of Edinburgh",COVID-19 Genomics UK (COG-UK) Consortium,McHugh M et al
EPI_ISL_449319,"Virology Department, Royal Infirmary of Edinburgh, NHS Lothian / School of Biological Sciences, University of Edinburgh / Institute of Genetics and Molecular Medicine, University of Edinburgh",COVID-19 Genomics UK (COG-UK) Consortium,McHugh M et al
EPI_ISL_478180,"Virology Department, Royal Infirmary of Edinburgh, NHS Lothian / School of Biological Sciences, University of Edinburgh / Institute of Genetics and Molecular Medicine, University of Edinburgh",COVID-19 Genomics UK (COG-UK) Consortium,McHugh M et al
EPI_ISL_478181,"Virology Department, Royal Infirmary of Edinburgh, NHS Lothian / School of Biological Sciences, University of Edinburgh / Institute of Genetics and Molecular Medicine, University of Edinburgh",COVID-19 Genomics UK (COG-UK) Consortium,McHugh M et al
EPI_ISL_453132,"Virology Department, Royal Infirmary of Edinburgh, NHS Lothian / School of Biological Sciences, University of Edinburgh / Institute of Genetics and Molecular Medicine, University of Edinburgh",COVID-19 Genomics UK (COG-UK) Consortium,McHugh M et al
EPI_ISL_449320,"Virology Department, Royal Infirmary of Edinburgh, NHS Lothian / School of Biological Sciences, University of Edinburgh / Institute of Genetics and Molecular Medicine, University of Edinburgh",COVID-19 Genomics UK (COG-UK) Consortium,McHugh M et al
EPI_ISL_478182,"Virology Department, Royal Infirmary of Edinburgh, NHS Lothian / School of Biological Sciences, University of Edinburgh / Institute of Genetics and Molecular Medicine, University of Edinburgh",COVID-19 Genomics UK (COG-UK) Consortium,McHugh M et al
EPI_ISL_478183,"Virology Department, Royal Infirmary of Edinburgh, NHS Lothian / School of Biological Sciences, University of Edinburgh / Institute of Genetics and Molecular Medicine, University of Edinburgh",COVID-19 Genomics UK (COG-UK) Consortium,McHugh M et al
EPI_ISL_449321,"Virology Department, Royal Infirmary of Edinburgh, NHS Lothian / School of Biological Sciences, University of Edinburgh / Institute of Genetics and Molecular Medicine, University of Edinburgh",COVID-19 Genomics UK (COG-UK) Consortium,McHugh M et al
EPI_ISL_478184,"Virology Department, Royal Infirmary of Edinburgh, NHS Lothian / School of Biological Sciences, University of Edinburgh / Institute of Genetics and Molecular Medicine, University of Edinburgh",COVID-19 Genomics UK (COG-UK) Consortium,McHugh M et al
EPI_ISL_449322,"Virology Department, Royal Infirmary of Edinburgh, NHS Lothian / School of Biological Sciences, University of Edinburgh / Institute of Genetics and Molecular Medicine, University of Edinburgh",COVID-19 Genomics UK (COG-UK) Consortium,McHugh M et al
EPI_ISL_449323,"Virology Department, Royal Infirmary of Edinburgh, NHS Lothian / School of Biological Sciences, University of Edinburgh / Institute of Genetics and Molecular Medicine, University of Edinburgh",COVID-19 Genomics UK (COG-UK) Consortium,McHugh M et al
EPI_ISL_449324,"Virology Department, Royal Infirmary of Edinburgh, NHS Lothian / School of Biological Sciences, University of Edinburgh / Institute of Genetics and Molecular Medicine, University of Edinburgh",COVID-19 Genomics UK (COG-UK) Consortium,McHugh M et al
EPI_ISL_449325,"Virology Department, Royal Infirmary of Edinburgh, NHS Lothian / School of Biological Sciences, University of Edinburgh / Institute of Genetics and Molecular Medicine, University of Edinburgh",COVID-19 Genomics UK (COG-UK) Consortium,McHugh M et al
EPI_ISL_449326,"Virology Department, Royal Infirmary of Edinburgh, NHS Lothian / School of Biological Sciences, University of Edinburgh / Institute of Genetics and Molecular Medicine, University of Edinburgh",COVID-19 Genomics UK (COG-UK) Consortium,McHugh M et al
EPI_ISL_449327,"Virology Department, Royal Infirmary of Edinburgh, NHS Lothian / School of Biological Sciences, University of Edinburgh / Institute of Genetics and Molecular Medicine, University of Edinburgh",COVID-19 Genomics UK (COG-UK) Consortium,McHugh M et al
EPI_ISL_449328,"Virology Department, Royal Infirmary of Edinburgh, NHS Lothian / School of Biological Sciences, University of Edinburgh / Institute of Genetics and Molecular Medicine, University of Edinburgh",COVID-19 Genomics UK (COG-UK) Consortium,McHugh M et al
EPI_ISL_449329,"Virology Department, Royal Infirmary of Edinburgh, NHS Lothian / School of Biological Sciences, University of Edinburgh / Institute of Genetics and Molecular Medicine, University of Edinburgh",COVID-19 Genomics UK (COG-UK) Consortium,McHugh M et al
EPI_ISL_453133,"Virology Department, Royal Infirmary of Edinburgh, NHS Lothian / School of Biological Sciences, University of Edinburgh / Institute of Genetics and Molecular Medicine, University of Edinburgh",COVID-19 Genomics UK (COG-UK) Consortium,McHugh M et al
EPI_ISL_453134,"Virology Department, Royal Infirmary of Edinburgh, NHS Lothian / School of Biological Sciences, University of Edinburgh / Institute of Genetics and Molecular Medicine, University of Edinburgh",COVID-19 Genomics UK (COG-UK) Consortium,McHugh M et al
EPI_ISL_453135,"Virology Department, Royal Infirmary of Edinburgh, NHS Lothian / School of Biological Sciences, University of Edinburgh / Institute of Genetics and Molecular Medicine, University of Edinburgh",COVID-19 Genomics UK (COG-UK) Consortium,McHugh M et al
EPI_ISL_453136,"Virology Department, Royal Infirmary of Edinburgh, NHS Lothian / School of Biological Sciences, University of Edinburgh / Institute of Genetics and Molecular Medicine, University of Edinburgh",COVID-19 Genomics UK (COG-UK) Consortium,McHugh M et al
EPI_ISL_453137,"Virology Department, Royal Infirmary of Edinburgh, NHS Lothian / School of Biological Sciences, University of Edinburgh / Institute of Genetics and Molecular Medicine, University of Edinburgh",COVID-19 Genomics UK (COG-UK) Consortium,McHugh M et al
EPI_ISL_453138,"Virology Department, Royal Infirmary of Edinburgh, NHS Lothian / School of Biological Sciences, University of Edinburgh / Institute of Genetics and Molecular Medicine, University of Edinburgh",COVID-19 Genomics UK (COG-UK) Consortium,McHugh M et al
EPI_ISL_453139,"Virology Department, Royal Infirmary of Edinburgh, NHS Lothian / School of Biological Sciences, University of Edinburgh / Institute of Genetics and Molecular Medicine, University of Edinburgh",COVID-19 Genomics UK (COG-UK) Consortium,McHugh M et al
EPI_ISL_453140,"Virology Department, Royal Infirmary of Edinburgh, NHS Lothian / School of Biological Sciences, University of Edinburgh / Institute of Genetics and Molecular Medicine, University of Edinburgh",COVID-19 Genomics UK (COG-UK) Consortium,McHugh M et al
EPI_ISL_453141,"Virology Department, Royal Infirmary of Edinburgh, NHS Lothian / School of Biological Sciences, University of Edinburgh / Institute of Genetics and Molecular Medicine, University of Edinburgh",COVID-19 Genomics UK (COG-UK) Consortium,McHugh M et al
EPI_ISL_453142,"Virology Department, Royal Infirmary of Edinburgh, NHS Lothian / School of Biological Sciences, University of Edinburgh / Institute of Genetics and Molecular Medicine, University of Edinburgh",COVID-19 Genomics UK (COG-UK) Consortium,McHugh M et al
EPI_ISL_453143,"Virology Department, Royal Infirmary of Edinburgh, NHS Lothian / School of Biological Sciences, University of Edinburgh / Institute of Genetics and Molecular Medicine, University of Edinburgh",COVID-19 Genomics UK (COG-UK) Consortium,McHugh M et al
EPI_ISL_453144,"Virology Department, Royal Infirmary of Edinburgh, NHS Lothian / School of Biological Sciences, University of Edinburgh / Institute of Genetics and Molecular Medicine, University of Edinburgh",COVID-19 Genomics UK (COG-UK) Consortium,McHugh M et al
EPI_ISL_453145,"Virology Department, Royal Infirmary of Edinburgh, NHS Lothian / School of Biological Sciences, University of Edinburgh / Institute of Genetics and Molecular Medicine, University of Edinburgh",COVID-19 Genomics UK (COG-UK) Consortium,McHugh M et al
EPI_ISL_453146,"Virology Department, Royal Infirmary of Edinburgh, NHS Lothian / School of Biological Sciences, University of Edinburgh / Institute of Genetics and Molecular Medicine, University of Edinburgh",COVID-19 Genomics UK (COG-UK) Consortium,McHugh M et al
EPI_ISL_453147,"Virology Department, Royal Infirmary of Edinburgh, NHS Lothian / School of Biological Sciences, University of Edinburgh / Institute of Genetics and Molecular Medicine, University of Edinburgh",COVID-19 Genomics UK (COG-UK) Consortium,McHugh M et al
EPI_ISL_453148,"Virology Department, Royal Infirmary of Edinburgh, NHS Lothian / School of Biological Sciences, University of Edinburgh / Institute of Genetics and Molecular Medicine, University of Edinburgh",COVID-19 Genomics UK (COG-UK) Consortium,McHugh M et al
EPI_ISL_453149,"Virology Department, Royal Infirmary of Edinburgh, NHS Lothian / School of Biological Sciences, University of Edinburgh / Institute of Genetics and Molecular Medicine, University of Edinburgh",COVID-19 Genomics UK (COG-UK) Consortium,McHugh M et al
EPI_ISL_453150,"Virology Department, Royal Infirmary of Edinburgh, NHS Lothian / School of Biological Sciences, University of Edinburgh / Institute of Genetics and Molecular Medicine, University of Edinburgh",COVID-19 Genomics UK (COG-UK) Consortium,McHugh M et al
EPI_ISL_453151,"Virology Department, Royal Infirmary of Edinburgh, NHS Lothian / School of Biological Sciences, University of Edinburgh / Institute of Genetics and Molecular Medicine, University of Edinburgh",COVID-19 Genomics UK (COG-UK) Consortium,McHugh M et al
EPI_ISL_478185,"Virology Department, Royal Infirmary of Edinburgh, NHS Lothian / School of Biological Sciences, University of Edinburgh / Institute of Genetics and Molecular Medicine, University of Edinburgh",COVID-19 Genomics UK (COG-UK) Consortium,McHugh M et al
EPI_ISL_478186,"Virology Department, Royal Infirmary of Edinburgh, NHS Lothian / School of Biological Sciences, University of Edinburgh / Institute of Genetics and Molecular Medicine, University of Edinburgh",COVID-19 Genomics UK (COG-UK) Consortium,McHugh M et al
EPI_ISL_478187,"Virology Department, Royal Infirmary of Edinburgh, NHS Lothian / School of Biological Sciences, University of Edinburgh / Institute of Genetics and Molecular Medicine, University of Edinburgh",COVID-19 Genomics UK (COG-UK) Consortium,McHugh M et al
EPI_ISL_453152,"Virology Department, Royal Infirmary of Edinburgh, NHS Lothian / School of Biological Sciences, University of Edinburgh / Institute of Genetics and Molecular Medicine, University of Edinburgh",COVID-19 Genomics UK (COG-UK) Consortium,McHugh M et al
EPI_ISL_453153,"Virology Department, Royal Infirmary of Edinburgh, NHS Lothian / School of Biological Sciences, University of Edinburgh / Institute of Genetics and Molecular Medicine, University of Edinburgh",COVID-19 Genomics UK (COG-UK) Consortium,McHugh M et al
EPI_ISL_453154,"Virology Department, Royal Infirmary of Edinburgh, NHS Lothian / School of Biological Sciences, University of Edinburgh / Institute of Genetics and Molecular Medicine, University of Edinburgh",COVID-19 Genomics UK (COG-UK) Consortium,McHugh M et al
EPI_ISL_478188,"Virology Department, Royal Infirmary of Edinburgh, NHS Lothian / School of Biological Sciences, University of Edinburgh / Institute of Genetics and Molecular Medicine, University of Edinburgh",COVID-19 Genomics UK (COG-UK) Consortium,McHugh M et al
EPI_ISL_453155,"Virology Department, Royal Infirmary of Edinburgh, NHS Lothian / School of Biological Sciences, University of Edinburgh / Institute of Genetics and Molecular Medicine, University of Edinburgh",COVID-19 Genomics UK (COG-UK) Consortium,McHugh M et al
EPI_ISL_453156,"Virology Department, Royal Infirmary of Edinburgh, NHS Lothian / School of Biological Sciences, University of Edinburgh / Institute of Genetics and Molecular Medicine, University of Edinburgh",COVID-19 Genomics UK (COG-UK) Consortium,McHugh M et al
EPI_ISL_453157,"Virology Department, Royal Infirmary of Edinburgh, NHS Lothian / School of Biological Sciences, University of Edinburgh / Institute of Genetics and Molecular Medicine, University of Edinburgh",COVID-19 Genomics UK (COG-UK) Consortium,McHugh M et al
EPI_ISL_453158,"Virology Department, Royal Infirmary of Edinburgh, NHS Lothian / School of Biological Sciences, University of Edinburgh / Institute of Genetics and Molecular Medicine, University of Edinburgh",COVID-19 Genomics UK (COG-UK) Consortium,McHugh M et al
EPI_ISL_453159,"Virology Department, Royal Infirmary of Edinburgh, NHS Lothian / School of Biological Sciences, University of Edinburgh / Institute of Genetics and Molecular Medicine, University of Edinburgh",COVID-19 Genomics UK (COG-UK) Consortium,McHugh M et al
EPI_ISL_453160,"Virology Department, Royal Infirmary of Edinburgh, NHS Lothian / School of Biological Sciences, University of Edinburgh / Institute of Genetics and Molecular Medicine, University of Edinburgh",COVID-19 Genomics UK (COG-UK) Consortium,McHugh M et al
EPI_ISL_453161,"Virology Department, Royal Infirmary of Edinburgh, NHS Lothian / School of Biological Sciences, University of Edinburgh / Institute of Genetics and Molecular Medicine, University of Edinburgh",COVID-19 Genomics UK (COG-UK) Consortium,McHugh M et al
EPI_ISL_453162,"Virology Department, Royal Infirmary of Edinburgh, NHS Lothian / School of Biological Sciences, University of Edinburgh / Institute of Genetics and Molecular Medicine, University of Edinburgh",COVID-19 Genomics UK (COG-UK) Consortium,McHugh M et al
EPI_ISL_453163,"Virology Department, Royal Infirmary of Edinburgh, NHS Lothian / School of Biological Sciences, University of Edinburgh / Institute of Genetics and Molecular Medicine, University of Edinburgh",COVID-19 Genomics UK (COG-UK) Consortium,McHugh M et al
EPI_ISL_453164,"Virology Department, Royal Infirmary of Edinburgh, NHS Lothian / School of Biological Sciences, University of Edinburgh / Institute of Genetics and Molecular Medicine, University of Edinburgh",COVID-19 Genomics UK (COG-UK) Consortium,McHugh M et al
EPI_ISL_453165,"Virology Department, Royal Infirmary of Edinburgh, NHS Lothian / School of Biological Sciences, University of Edinburgh / Institute of Genetics and Molecular Medicine, University of Edinburgh",COVID-19 Genomics UK (COG-UK) Consortium,McHugh M et al
EPI_ISL_453166,"Virology Department, Royal Infirmary of Edinburgh, NHS Lothian / School of Biological Sciences, University of Edinburgh / Institute of Genetics and Molecular Medicine, University of Edinburgh",COVID-19 Genomics UK (COG-UK) Consortium,McHugh M et al
EPI_ISL_453167,"Virology Department, Royal Infirmary of Edinburgh, NHS Lothian / School of Biological Sciences, University of Edinburgh / Institute of Genetics and Molecular Medicine, University of Edinburgh",COVID-19 Genomics UK (COG-UK) Consortium,McHugh M et al
EPI_ISL_478190,"Virology Department, Royal Infirmary of Edinburgh, NHS Lothian / School of Biological Sciences, University of Edinburgh / Institute of Genetics and Molecular Medicine, University of Edinburgh",COVID-19 Genomics UK (COG-UK) Consortium,McHugh M et al
EPI_ISL_478191,"Virology Department, Royal Infirmary of Edinburgh, NHS Lothian / School of Biological Sciences, University of Edinburgh / Institute of Genetics and Molecular Medicine, University of Edinburgh",COVID-19 Genomics UK (COG-UK) Consortium,McHugh M et al
EPI_ISL_478192,"Virology Department, Royal Infirmary of Edinburgh, NHS Lothian / School of Biological Sciences, University of Edinburgh / Institute of Genetics and Molecular Medicine, University of Edinburgh",COVID-19 Genomics UK (COG-UK) Consortium,McHugh M et al
EPI_ISL_478193,"Virology Department, Royal Infirmary of Edinburgh, NHS Lothian / School of Biological Sciences, University of Edinburgh / Institute of Genetics and Molecular Medicine, University of Edinburgh",COVID-19 Genomics UK (COG-UK) Consortium,McHugh M et al
EPI_ISL_478194,"Virology Department, Royal Infirmary of Edinburgh, NHS Lothian / School of Biological Sciences, University of Edinburgh / Institute of Genetics and Molecular Medicine, University of Edinburgh",COVID-19 Genomics UK (COG-UK) Consortium,McHugh M et al
EPI_ISL_453168,"Virology Department, Royal Infirmary of Edinburgh, NHS Lothian / School of Biological Sciences, University of Edinburgh / Institute of Genetics and Molecular Medicine, University of Edinburgh",COVID-19 Genomics UK (COG-UK) Consortium,McHugh M et al
EPI_ISL_453169,"Virology Department, Royal Infirmary of Edinburgh, NHS Lothian / School of Biological Sciences, University of Edinburgh / Institute of Genetics and Molecular Medicine, University of Edinburgh",COVID-19 Genomics UK (COG-UK) Consortium,McHugh M et al
EPI_ISL_453170,"Virology Department, Royal Infirmary of Edinburgh, NHS Lothian / School of Biological Sciences, University of Edinburgh / Institute of Genetics and Molecular Medicine, University of Edinburgh",COVID-19 Genomics UK (COG-UK) Consortium,McHugh M et al
EPI_ISL_453171,"Virology Department, Royal Infirmary of Edinburgh, NHS Lothian / School of Biological Sciences, University of Edinburgh / Institute of Genetics and Molecular Medicine, University of Edinburgh",COVID-19 Genomics UK (COG-UK) Consortium,McHugh M et al
EPI_ISL_453172,"Virology Department, Royal Infirmary of Edinburgh, NHS Lothian / School of Biological Sciences, University of Edinburgh / Institute of Genetics and Molecular Medicine, University of Edinburgh",COVID-19 Genomics UK (COG-UK) Consortium,McHugh M et al
EPI_ISL_453173,"Virology Department, Royal Infirmary of Edinburgh, NHS Lothian / School of Biological Sciences, University of Edinburgh / Institute of Genetics and Molecular Medicine, University of Edinburgh",COVID-19 Genomics UK (COG-UK) Consortium,McHugh M et al
EPI_ISL_473798,"Virology Department, Royal Infirmary of Edinburgh, NHS Lothian / School of Biological Sciences, University of Edinburgh / Institute of Genetics and Molecular Medicine, University of Edinburgh",COVID-19 Genomics UK (COG-UK) Consortium,McHugh M et al
EPI_ISL_453174,"Virology Department, Royal Infirmary of Edinburgh, NHS Lothian / School of Biological Sciences, University of Edinburgh / Institute of Genetics and Molecular Medicine, University of Edinburgh",COVID-19 Genomics UK (COG-UK) Consortium,McHugh M et al
EPI_ISL_478195,"Virology Department, Royal Infirmary of Edinburgh, NHS Lothian / School of Biological Sciences, University of Edinburgh / Institute of Genetics and Molecular Medicine, University of Edinburgh",COVID-19 Genomics UK (COG-UK) Consortium,McHugh M et al
EPI_ISL_461731,"Virology Department, Royal Infirmary of Edinburgh, NHS Lothian / School of Biological Sciences, University of Edinburgh / Institute of Genetics and Molecular Medicine, University of Edinburgh",COVID-19 Genomics UK (COG-UK) Consortium,McHugh M et al
EPI_ISL_473799,"Virology Department, Royal Infirmary of Edinburgh, NHS Lothian / School of Biological Sciences, University of Edinburgh / Institute of Genetics and Molecular Medicine, University of Edinburgh",COVID-19 Genomics UK (COG-UK) Consortium,McHugh M et al
EPI_ISL_473800,"Virology Department, Royal Infirmary of Edinburgh, NHS Lothian / School of Biological Sciences, University of Edinburgh / Institute of Genetics and Molecular Medicine, University of Edinburgh",COVID-19 Genomics UK (COG-UK) Consortium,McHugh M et al
EPI_ISL_453175,"Virology Department, Royal Infirmary of Edinburgh, NHS Lothian / School of Biological Sciences, University of Edinburgh / Institute of Genetics and Molecular Medicine, University of Edinburgh",COVID-19 Genomics UK (COG-UK) Consortium,McHugh M et al
EPI_ISL_473801,"Virology Department, Royal Infirmary of Edinburgh, NHS Lothian / School of Biological Sciences, University of Edinburgh / Institute of Genetics and Molecular Medicine, University of Edinburgh",COVID-19 Genomics UK (COG-UK) Consortium,McHugh M et al
EPI_ISL_473802,"Virology Department, Royal Infirmary of Edinburgh, NHS Lothian / School of Biological Sciences, University of Edinburgh / Institute of Genetics and Molecular Medicine, University of Edinburgh",COVID-19 Genomics UK (COG-UK) Consortium,McHugh M et al
EPI_ISL_473803,"Virology Department, Royal Infirmary of Edinburgh, NHS Lothian / School of Biological Sciences, University of Edinburgh / Institute of Genetics and Molecular Medicine, University of Edinburgh",COVID-19 Genomics UK (COG-UK) Consortium,McHugh M et al
EPI_ISL_473804,"Virology Department, Royal Infirmary of Edinburgh, NHS Lothian / School of Biological Sciences, University of Edinburgh / Institute of Genetics and Molecular Medicine, University of Edinburgh",COVID-19 Genomics UK (COG-UK) Consortium,McHugh M et al
EPI_ISL_473805,"Virology Department, Royal Infirmary of Edinburgh, NHS Lothian / School of Biological Sciences, University of Edinburgh / Institute of Genetics and Molecular Medicine, University of Edinburgh",COVID-19 Genomics UK (COG-UK) Consortium,McHugh M et al
EPI_ISL_473806,"Virology Department, Royal Infirmary of Edinburgh, NHS Lothian / School of Biological Sciences, University of Edinburgh / Institute of Genetics and Molecular Medicine, University of Edinburgh",COVID-19 Genomics UK (COG-UK) Consortium,McHugh M et al
EPI_ISL_473807,"Virology Department, Royal Infirmary of Edinburgh, NHS Lothian / School of Biological Sciences, University of Edinburgh / Institute of Genetics and Molecular Medicine, University of Edinburgh",COVID-19 Genomics UK (COG-UK) Consortium,McHugh M et al
EPI_ISL_473808,"Virology Department, Royal Infirmary of Edinburgh, NHS Lothian / School of Biological Sciences, University of Edinburgh / Institute of Genetics and Molecular Medicine, University of Edinburgh",COVID-19 Genomics UK (COG-UK) Consortium,McHugh M et al
EPI_ISL_473809,"Virology Department, Royal Infirmary of Edinburgh, NHS Lothian / School of Biological Sciences, University of Edinburgh / Institute of Genetics and Molecular Medicine, University of Edinburgh",COVID-19 Genomics UK (COG-UK) Consortium,McHugh M et al
EPI_ISL_473810,"Virology Department, Royal Infirmary of Edinburgh, NHS Lothian / School of Biological Sciences, University of Edinburgh / Institute of Genetics and Molecular Medicine, University of Edinburgh",COVID-19 Genomics UK (COG-UK) Consortium,McHugh M et al
EPI_ISL_473811,"Virology Department, Royal Infirmary of Edinburgh, NHS Lothian / School of Biological Sciences, University of Edinburgh / Institute of Genetics and Molecular Medicine, University of Edinburgh",COVID-19 Genomics UK (COG-UK) Consortium,McHugh M et al
EPI_ISL_473812,"Virology Department, Royal Infirmary of Edinburgh, NHS Lothian / School of Biological Sciences, University of Edinburgh / Institute of Genetics and Molecular Medicine, University of Edinburgh",COVID-19 Genomics UK (COG-UK) Consortium,McHugh M et al
EPI_ISL_453176,"Virology Department, Royal Infirmary of Edinburgh, NHS Lothian / School of Biological Sciences, University of Edinburgh / Institute of Genetics and Molecular Medicine, University of Edinburgh",COVID-19 Genomics UK (COG-UK) Consortium,McHugh M et al
EPI_ISL_453177,"Virology Department, Royal Infirmary of Edinburgh, NHS Lothian / School of Biological Sciences, University of Edinburgh / Institute of Genetics and Molecular Medicine, University of Edinburgh",COVID-19 Genomics UK (COG-UK) Consortium,McHugh M et al
EPI_ISL_453178,"Virology Department, Royal Infirmary of Edinburgh, NHS Lothian / School of Biological Sciences, University of Edinburgh / Institute of Genetics and Molecular Medicine, University of Edinburgh",COVID-19 Genomics UK (COG-UK) Consortium,McHugh M et al
EPI_ISL_453179,"Virology Department, Royal Infirmary of Edinburgh, NHS Lothian / School of Biological Sciences, University of Edinburgh / Institute of Genetics and Molecular Medicine, University of Edinburgh",COVID-19 Genomics UK (COG-UK) Consortium,McHugh M et al
EPI_ISL_426008,"Virology Department, Royal Infirmary of Edinburgh, NHS Lothian / School of Biological Sciences, University of Edinburgh / Institute of Genetics and Molecular Medicine, University of Edinburgh",COVID-19 Genomics UK (COG-UK) Consortium,McHugh M et al
EPI_ISL_453180,"Virology Department, Royal Infirmary of Edinburgh, NHS Lothian / School of Biological Sciences, University of Edinburgh / Institute of Genetics and Molecular Medicine, University of Edinburgh",COVID-19 Genomics UK (COG-UK) Consortium,McHugh M et al
EPI_ISL_453181,"Virology Department, Royal Infirmary of Edinburgh, NHS Lothian / School of Biological Sciences, University of Edinburgh / Institute of Genetics and Molecular Medicine, University of Edinburgh",COVID-19 Genomics UK (COG-UK) Consortium,McHugh M et al
EPI_ISL_426009,"Virology Department, Royal Infirmary of Edinburgh, NHS Lothian / School of Biological Sciences, University of Edinburgh / Institute of Genetics and Molecular Medicine, University of Edinburgh",COVID-19 Genomics UK (COG-UK) Consortium,McHugh M et al
EPI_ISL_453182,"Virology Department, Royal Infirmary of Edinburgh, NHS Lothian / School of Biological Sciences, University of Edinburgh / Institute of Genetics and Molecular Medicine, University of Edinburgh",COVID-19 Genomics UK (COG-UK) Consortium,McHugh M et al
EPI_ISL_453183,"Virology Department, Royal Infirmary of Edinburgh, NHS Lothian / School of Biological Sciences, University of Edinburgh / Institute of Genetics and Molecular Medicine, University of Edinburgh",COVID-19 Genomics UK (COG-UK) Consortium,McHugh M et al
EPI_ISL_456951,"Virology Department, Royal Infirmary of Edinburgh, NHS Lothian / School of Biological Sciences, University of Edinburgh / Institute of Genetics and Molecular Medicine, University of Edinburgh",COVID-19 Genomics UK (COG-UK) Consortium,McHugh M et al
EPI_ISL_456952,"Virology Department, Royal Infirmary of Edinburgh, NHS Lothian / School of Biological Sciences, University of Edinburgh / Institute of Genetics and Molecular Medicine, University of Edinburgh",COVID-19 Genomics UK (COG-UK) Consortium,McHugh M et al
EPI_ISL_456953,"Virology Department, Royal Infirmary of Edinburgh, NHS Lothian / School of Biological Sciences, University of Edinburgh / Institute of Genetics and Molecular Medicine, University of Edinburgh",COVID-19 Genomics UK (COG-UK) Consortium,McHugh M et al
EPI_ISL_456954,"Virology Department, Royal Infirmary of Edinburgh, NHS Lothian / School of Biological Sciences, University of Edinburgh / Institute of Genetics and Molecular Medicine, University of Edinburgh",COVID-19 Genomics UK (COG-UK) Consortium,McHugh M et al
EPI_ISL_456955,"Virology Department, Royal Infirmary of Edinburgh, NHS Lothian / School of Biological Sciences, University of Edinburgh / Institute of Genetics and Molecular Medicine, University of Edinburgh",COVID-19 Genomics UK (COG-UK) Consortium,McHugh M et al
EPI_ISL_456956,"Virology Department, Royal Infirmary of Edinburgh, NHS Lothian / School of Biological Sciences, University of Edinburgh / Institute of Genetics and Molecular Medicine, University of Edinburgh",COVID-19 Genomics UK (COG-UK) Consortium,McHugh M et al
EPI_ISL_456957,"Virology Department, Royal Infirmary of Edinburgh, NHS Lothian / School of Biological Sciences, University of Edinburgh / Institute of Genetics and Molecular Medicine, University of Edinburgh",COVID-19 Genomics UK (COG-UK) Consortium,McHugh M et al
EPI_ISL_456958,"Virology Department, Royal Infirmary of Edinburgh, NHS Lothian / School of Biological Sciences, University of Edinburgh / Institute of Genetics and Molecular Medicine, University of Edinburgh",COVID-19 Genomics UK (COG-UK) Consortium,McHugh M et al
EPI_ISL_456959,"Virology Department, Royal Infirmary of Edinburgh, NHS Lothian / School of Biological Sciences, University of Edinburgh / Institute of Genetics and Molecular Medicine, University of Edinburgh",COVID-19 Genomics UK (COG-UK) Consortium,McHugh M et al
EPI_ISL_456960,"Virology Department, Royal Infirmary of Edinburgh, NHS Lothian / School of Biological Sciences, University of Edinburgh / Institute of Genetics and Molecular Medicine, University of Edinburgh",COVID-19 Genomics UK (COG-UK) Consortium,McHugh M et al
EPI_ISL_456961,"Virology Department, Royal Infirmary of Edinburgh, NHS Lothian / School of Biological Sciences, University of Edinburgh / Institute of Genetics and Molecular Medicine, University of Edinburgh",COVID-19 Genomics UK (COG-UK) Consortium,McHugh M et al
EPI_ISL_456962,"Virology Department, Royal Infirmary of Edinburgh, NHS Lothian / School of Biological Sciences, University of Edinburgh / Institute of Genetics and Molecular Medicine, University of Edinburgh",COVID-19 Genomics UK (COG-UK) Consortium,McHugh M et al
EPI_ISL_426010,"Virology Department, Royal Infirmary of Edinburgh, NHS Lothian / School of Biological Sciences, University of Edinburgh / Institute of Genetics and Molecular Medicine, University of Edinburgh",COVID-19 Genomics UK (COG-UK) Consortium,McHugh M et al
EPI_ISL_456963,"Virology Department, Royal Infirmary of Edinburgh, NHS Lothian / School of Biological Sciences, University of Edinburgh / Institute of Genetics and Molecular Medicine, University of Edinburgh",COVID-19 Genomics UK (COG-UK) Consortium,McHugh M et al
EPI_ISL_456964,"Virology Department, Royal Infirmary of Edinburgh, NHS Lothian / School of Biological Sciences, University of Edinburgh / Institute of Genetics and Molecular Medicine, University of Edinburgh",COVID-19 Genomics UK (COG-UK) Consortium,McHugh M et al
EPI_ISL_456965,"Virology Department, Royal Infirmary of Edinburgh, NHS Lothian / School of Biological Sciences, University of Edinburgh / Institute of Genetics and Molecular Medicine, University of Edinburgh",COVID-19 Genomics UK (COG-UK) Consortium,McHugh M et al
EPI_ISL_456966,"Virology Department, Royal Infirmary of Edinburgh, NHS Lothian / School of Biological Sciences, University of Edinburgh / Institute of Genetics and Molecular Medicine, University of Edinburgh",COVID-19 Genomics UK (COG-UK) Consortium,McHugh M et al
EPI_ISL_456967,"Virology Department, Royal Infirmary of Edinburgh, NHS Lothian / School of Biological Sciences, University of Edinburgh / Institute of Genetics and Molecular Medicine, University of Edinburgh",COVID-19 Genomics UK (COG-UK) Consortium,McHugh M et al
EPI_ISL_456968,"Virology Department, Royal Infirmary of Edinburgh, NHS Lothian / School of Biological Sciences, University of Edinburgh / Institute of Genetics and Molecular Medicine, University of Edinburgh",COVID-19 Genomics UK (COG-UK) Consortium,McHugh M et al
EPI_ISL_456969,"Virology Department, Royal Infirmary of Edinburgh, NHS Lothian / School of Biological Sciences, University of Edinburgh / Institute of Genetics and Molecular Medicine, University of Edinburgh",COVID-19 Genomics UK (COG-UK) Consortium,McHugh M et al
EPI_ISL_456971,"Virology Department, Royal Infirmary of Edinburgh, NHS Lothian / School of Biological Sciences, University of Edinburgh / Institute of Genetics and Molecular Medicine, University of Edinburgh",COVID-19 Genomics UK (COG-UK) Consortium,McHugh M et al
EPI_ISL_456973,"Virology Department, Royal Infirmary of Edinburgh, NHS Lothian / School of Biological Sciences, University of Edinburgh / Institute of Genetics and Molecular Medicine, University of Edinburgh",COVID-19 Genomics UK (COG-UK) Consortium,McHugh M et al
EPI_ISL_453184,"Virology Department, Royal Infirmary of Edinburgh, NHS Lothian / School of Biological Sciences, University of Edinburgh / Institute of Genetics and Molecular Medicine, University of Edinburgh",COVID-19 Genomics UK (COG-UK) Consortium,McHugh M et al
EPI_ISL_453185,"Virology Department, Royal Infirmary of Edinburgh, NHS Lothian / School of Biological Sciences, University of Edinburgh / Institute of Genetics and Molecular Medicine, University of Edinburgh",COVID-19 Genomics UK (COG-UK) Consortium,McHugh M et al
EPI_ISL_453186,"Virology Department, Royal Infirmary of Edinburgh, NHS Lothian / School of Biological Sciences, University of Edinburgh / Institute of Genetics and Molecular Medicine, University of Edinburgh",COVID-19 Genomics UK (COG-UK) Consortium,McHugh M et al
EPI_ISL_453187,"Virology Department, Royal Infirmary of Edinburgh, NHS Lothian / School of Biological Sciences, University of Edinburgh / Institute of Genetics and Molecular Medicine, University of Edinburgh",COVID-19 Genomics UK (COG-UK) Consortium,McHugh M et al
EPI_ISL_453188,"Virology Department, Royal Infirmary of Edinburgh, NHS Lothian / School of Biological Sciences, University of Edinburgh / Institute of Genetics and Molecular Medicine, University of Edinburgh",COVID-19 Genomics UK (COG-UK) Consortium,McHugh M et al
EPI_ISL_453189,"Virology Department, Royal Infirmary of Edinburgh, NHS Lothian / School of Biological Sciences, University of Edinburgh / Institute of Genetics and Molecular Medicine, University of Edinburgh",COVID-19 Genomics UK (COG-UK) Consortium,McHugh M et al
EPI_ISL_453190,"Virology Department, Royal Infirmary of Edinburgh, NHS Lothian / School of Biological Sciences, University of Edinburgh / Institute of Genetics and Molecular Medicine, University of Edinburgh",COVID-19 Genomics UK (COG-UK) Consortium,McHugh M et al
EPI_ISL_453191,"Virology Department, Royal Infirmary of Edinburgh, NHS Lothian / School of Biological Sciences, University of Edinburgh / Institute of Genetics and Molecular Medicine, University of Edinburgh",COVID-19 Genomics UK (COG-UK) Consortium,McHugh M et al
EPI_ISL_453192,"Virology Department, Royal Infirmary of Edinburgh, NHS Lothian / School of Biological Sciences, University of Edinburgh / Institute of Genetics and Molecular Medicine, University of Edinburgh",COVID-19 Genomics UK (COG-UK) Consortium,McHugh M et al
EPI_ISL_453193,"Virology Department, Royal Infirmary of Edinburgh, NHS Lothian / School of Biological Sciences, University of Edinburgh / Institute of Genetics and Molecular Medicine, University of Edinburgh",COVID-19 Genomics UK (COG-UK) Consortium,McHugh M et al
EPI_ISL_456974,"Virology Department, Royal Infirmary of Edinburgh, NHS Lothian / School of Biological Sciences, University of Edinburgh / Institute of Genetics and Molecular Medicine, University of Edinburgh",COVID-19 Genomics UK (COG-UK) Consortium,McHugh M et al
EPI_ISL_456975,"Virology Department, Royal Infirmary of Edinburgh, NHS Lothian / School of Biological Sciences, University of Edinburgh / Institute of Genetics and Molecular Medicine, University of Edinburgh",COVID-19 Genomics UK (COG-UK) Consortium,McHugh M et al
EPI_ISL_456976,"Virology Department, Royal Infirmary of Edinburgh, NHS Lothian / School of Biological Sciences, University of Edinburgh / Institute of Genetics and Molecular Medicine, University of Edinburgh",COVID-19 Genomics UK (COG-UK) Consortium,McHugh M et al
EPI_ISL_456977,"Virology Department, Royal Infirmary of Edinburgh, NHS Lothian / School of Biological Sciences, University of Edinburgh / Institute of Genetics and Molecular Medicine, University of Edinburgh",COVID-19 Genomics UK (COG-UK) Consortium,McHugh M et al
EPI_ISL_426011,"Virology Department, Royal Infirmary of Edinburgh, NHS Lothian / School of Biological Sciences, University of Edinburgh / Institute of Genetics and Molecular Medicine, University of Edinburgh",COVID-19 Genomics UK (COG-UK) Consortium,McHugh M et al
EPI_ISL_453194,"Virology Department, Royal Infirmary of Edinburgh, NHS Lothian / School of Biological Sciences, University of Edinburgh / Institute of Genetics and Molecular Medicine, University of Edinburgh",COVID-19 Genomics UK (COG-UK) Consortium,McHugh M et al
EPI_ISL_456978,"Virology Department, Royal Infirmary of Edinburgh, NHS Lothian / School of Biological Sciences, University of Edinburgh / Institute of Genetics and Molecular Medicine, University of Edinburgh",COVID-19 Genomics UK (COG-UK) Consortium,McHugh M et al
EPI_ISL_456979,"Virology Department, Royal Infirmary of Edinburgh, NHS Lothian / School of Biological Sciences, University of Edinburgh / Institute of Genetics and Molecular Medicine, University of Edinburgh",COVID-19 Genomics UK (COG-UK) Consortium,McHugh M et al
EPI_ISL_473813,"Virology Department, Royal Infirmary of Edinburgh, NHS Lothian / School of Biological Sciences, University of Edinburgh / Institute of Genetics and Molecular Medicine, University of Edinburgh",COVID-19 Genomics UK (COG-UK) Consortium,McHugh M et al
EPI_ISL_456980,"Virology Department, Royal Infirmary of Edinburgh, NHS Lothian / School of Biological Sciences, University of Edinburgh / Institute of Genetics and Molecular Medicine, University of Edinburgh",COVID-19 Genomics UK (COG-UK) Consortium,McHugh M et al
EPI_ISL_456981,"Virology Department, Royal Infirmary of Edinburgh, NHS Lothian / School of Biological Sciences, University of Edinburgh / Institute of Genetics and Molecular Medicine, University of Edinburgh",COVID-19 Genomics UK (COG-UK) Consortium,McHugh M et al
EPI_ISL_456982,"Virology Department, Royal Infirmary of Edinburgh, NHS Lothian / School of Biological Sciences, University of Edinburgh / Institute of Genetics and Molecular Medicine, University of Edinburgh",COVID-19 Genomics UK (COG-UK) Consortium,McHugh M et al
EPI_ISL_473814,"Virology Department, Royal Infirmary of Edinburgh, NHS Lothian / School of Biological Sciences, University of Edinburgh / Institute of Genetics and Molecular Medicine, University of Edinburgh",COVID-19 Genomics UK (COG-UK) Consortium,McHugh M et al
EPI_ISL_456983,"Virology Department, Royal Infirmary of Edinburgh, NHS Lothian / School of Biological Sciences, University of Edinburgh / Institute of Genetics and Molecular Medicine, University of Edinburgh",COVID-19 Genomics UK (COG-UK) Consortium,McHugh M et al
EPI_ISL_426012,"Virology Department, Royal Infirmary of Edinburgh, NHS Lothian / School of Biological Sciences, University of Edinburgh / Institute of Genetics and Molecular Medicine, University of Edinburgh",COVID-19 Genomics UK (COG-UK) Consortium,McHugh M et al
EPI_ISL_456984,"Virology Department, Royal Infirmary of Edinburgh, NHS Lothian / School of Biological Sciences, University of Edinburgh / Institute of Genetics and Molecular Medicine, University of Edinburgh",COVID-19 Genomics UK (COG-UK) Consortium,McHugh M et al
EPI_ISL_456985,"Virology Department, Royal Infirmary of Edinburgh, NHS Lothian / School of Biological Sciences, University of Edinburgh / Institute of Genetics and Molecular Medicine, University of Edinburgh",COVID-19 Genomics UK (COG-UK) Consortium,McHugh M et al
EPI_ISL_473815,"Virology Department, Royal Infirmary of Edinburgh, NHS Lothian / School of Biological Sciences, University of Edinburgh / Institute of Genetics and Molecular Medicine, University of Edinburgh",COVID-19 Genomics UK (COG-UK) Consortium,McHugh M et al
EPI_ISL_456986,"Virology Department, Royal Infirmary of Edinburgh, NHS Lothian / School of Biological Sciences, University of Edinburgh / Institute of Genetics and Molecular Medicine, University of Edinburgh",COVID-19 Genomics UK (COG-UK) Consortium,McHugh M et al
EPI_ISL_456987,"Virology Department, Royal Infirmary of Edinburgh, NHS Lothian / School of Biological Sciences, University of Edinburgh / Institute of Genetics and Molecular Medicine, University of Edinburgh",COVID-19 Genomics UK (COG-UK) Consortium,McHugh M et al
EPI_ISL_456988,"Virology Department, Royal Infirmary of Edinburgh, NHS Lothian / School of Biological Sciences, University of Edinburgh / Institute of Genetics and Molecular Medicine, University of Edinburgh",COVID-19 Genomics UK (COG-UK) Consortium,McHugh M et al
EPI_ISL_456989,"Virology Department, Royal Infirmary of Edinburgh, NHS Lothian / School of Biological Sciences, University of Edinburgh / Institute of Genetics and Molecular Medicine, University of Edinburgh",COVID-19 Genomics UK (COG-UK) Consortium,McHugh M et al
EPI_ISL_456990,"Virology Department, Royal Infirmary of Edinburgh, NHS Lothian / School of Biological Sciences, University of Edinburgh / Institute of Genetics and Molecular Medicine, University of Edinburgh",COVID-19 Genomics UK (COG-UK) Consortium,McHugh M et al
EPI_ISL_456991,"Virology Department, Royal Infirmary of Edinburgh, NHS Lothian / School of Biological Sciences, University of Edinburgh / Institute of Genetics and Molecular Medicine, University of Edinburgh",COVID-19 Genomics UK (COG-UK) Consortium,McHugh M et al
EPI_ISL_456992,"Virology Department, Royal Infirmary of Edinburgh, NHS Lothian / School of Biological Sciences, University of Edinburgh / Institute of Genetics and Molecular Medicine, University of Edinburgh",COVID-19 Genomics UK (COG-UK) Consortium,McHugh M et al
EPI_ISL_456993,"Virology Department, Royal Infirmary of Edinburgh, NHS Lothian / School of Biological Sciences, University of Edinburgh / Institute of Genetics and Molecular Medicine, University of Edinburgh",COVID-19 Genomics UK (COG-UK) Consortium,McHugh M et al
EPI_ISL_456994,"Virology Department, Royal Infirmary of Edinburgh, NHS Lothian / School of Biological Sciences, University of Edinburgh / Institute of Genetics and Molecular Medicine, University of Edinburgh",COVID-19 Genomics UK (COG-UK) Consortium,McHugh M et al
EPI_ISL_456995,"Virology Department, Royal Infirmary of Edinburgh, NHS Lothian / School of Biological Sciences, University of Edinburgh / Institute of Genetics and Molecular Medicine, University of Edinburgh",COVID-19 Genomics UK (COG-UK) Consortium,McHugh M et al
EPI_ISL_456996,"Virology Department, Royal Infirmary of Edinburgh, NHS Lothian / School of Biological Sciences, University of Edinburgh / Institute of Genetics and Molecular Medicine, University of Edinburgh",COVID-19 Genomics UK (COG-UK) Consortium,McHugh M et al
EPI_ISL_478196,"Virology Department, Royal Infirmary of Edinburgh, NHS Lothian / School of Biological Sciences, University of Edinburgh / Institute of Genetics and Molecular Medicine, University of Edinburgh",COVID-19 Genomics UK (COG-UK) Consortium,McHugh M et al
EPI_ISL_456997,"Virology Department, Royal Infirmary of Edinburgh, NHS Lothian / School of Biological Sciences, University of Edinburgh / Institute of Genetics and Molecular Medicine, University of Edinburgh",COVID-19 Genomics UK (COG-UK) Consortium,McHugh M et al
EPI_ISL_456998,"Virology Department, Royal Infirmary of Edinburgh, NHS Lothian / School of Biological Sciences, University of Edinburgh / Institute of Genetics and Molecular Medicine, University of Edinburgh",COVID-19 Genomics UK (COG-UK) Consortium,McHugh M et al
EPI_ISL_456999,"Virology Department, Royal Infirmary of Edinburgh, NHS Lothian / School of Biological Sciences, University of Edinburgh / Institute of Genetics and Molecular Medicine, University of Edinburgh",COVID-19 Genomics UK (COG-UK) Consortium,McHugh M et al
EPI_ISL_426013,"Virology Department, Royal Infirmary of Edinburgh, NHS Lothian / School of Biological Sciences, University of Edinburgh / Institute of Genetics and Molecular Medicine, University of Edinburgh",COVID-19 Genomics UK (COG-UK) Consortium,McHugh M et al
EPI_ISL_457000,"Virology Department, Royal Infirmary of Edinburgh, NHS Lothian / School of Biological Sciences, University of Edinburgh / Institute of Genetics and Molecular Medicine, University of Edinburgh",COVID-19 Genomics UK (COG-UK) Consortium,McHugh M et al
EPI_ISL_457001,"Virology Department, Royal Infirmary of Edinburgh, NHS Lothian / School of Biological Sciences, University of Edinburgh / Institute of Genetics and Molecular Medicine, University of Edinburgh",COVID-19 Genomics UK (COG-UK) Consortium,McHugh M et al
EPI_ISL_426014,"Virology Department, Royal Infirmary of Edinburgh, NHS Lothian / School of Biological Sciences, University of Edinburgh / Institute of Genetics and Molecular Medicine, University of Edinburgh",COVID-19 Genomics UK (COG-UK) Consortium,McHugh M et al
EPI_ISL_457002,"Virology Department, Royal Infirmary of Edinburgh, NHS Lothian / School of Biological Sciences, University of Edinburgh / Institute of Genetics and Molecular Medicine, University of Edinburgh",COVID-19 Genomics UK (COG-UK) Consortium,McHugh M et al
EPI_ISL_457003,"Virology Department, Royal Infirmary of Edinburgh, NHS Lothian / School of Biological Sciences, University of Edinburgh / Institute of Genetics and Molecular Medicine, University of Edinburgh",COVID-19 Genomics UK (COG-UK) Consortium,McHugh M et al
EPI_ISL_457004,"Virology Department, Royal Infirmary of Edinburgh, NHS Lothian / School of Biological Sciences, University of Edinburgh / Institute of Genetics and Molecular Medicine, University of Edinburgh",COVID-19 Genomics UK (COG-UK) Consortium,McHugh M et al
EPI_ISL_457005,"Virology Department, Royal Infirmary of Edinburgh, NHS Lothian / School of Biological Sciences, University of Edinburgh / Institute of Genetics and Molecular Medicine, University of Edinburgh",COVID-19 Genomics UK (COG-UK) Consortium,McHugh M et al
EPI_ISL_457006,"Virology Department, Royal Infirmary of Edinburgh, NHS Lothian / School of Biological Sciences, University of Edinburgh / Institute of Genetics and Molecular Medicine, University of Edinburgh",COVID-19 Genomics UK (COG-UK) Consortium,McHugh M et al
EPI_ISL_457007,"Virology Department, Royal Infirmary of Edinburgh, NHS Lothian / School of Biological Sciences, University of Edinburgh / Institute of Genetics and Molecular Medicine, University of Edinburgh",COVID-19 Genomics UK (COG-UK) Consortium,McHugh M et al
EPI_ISL_457008,"Virology Department, Royal Infirmary of Edinburgh, NHS Lothian / School of Biological Sciences, University of Edinburgh / Institute of Genetics and Molecular Medicine, University of Edinburgh",COVID-19 Genomics UK (COG-UK) Consortium,McHugh M et al
EPI_ISL_457009,"Virology Department, Royal Infirmary of Edinburgh, NHS Lothian / School of Biological Sciences, University of Edinburgh / Institute of Genetics and Molecular Medicine, University of Edinburgh",COVID-19 Genomics UK (COG-UK) Consortium,McHugh M et al
EPI_ISL_457010,"Virology Department, Royal Infirmary of Edinburgh, NHS Lothian / School of Biological Sciences, University of Edinburgh / Institute of Genetics and Molecular Medicine, University of Edinburgh",COVID-19 Genomics UK (COG-UK) Consortium,McHugh M et al
EPI_ISL_457011,"Virology Department, Royal Infirmary of Edinburgh, NHS Lothian / School of Biological Sciences, University of Edinburgh / Institute of Genetics and Molecular Medicine, University of Edinburgh",COVID-19 Genomics UK (COG-UK) Consortium,McHugh M et al
EPI_ISL_457012,"Virology Department, Royal Infirmary of Edinburgh, NHS Lothian / School of Biological Sciences, University of Edinburgh / Institute of Genetics and Molecular Medicine, University of Edinburgh",COVID-19 Genomics UK (COG-UK) Consortium,McHugh M et al
EPI_ISL_461732,"Virology Department, Royal Infirmary of Edinburgh, NHS Lothian / School of Biological Sciences, University of Edinburgh / Institute of Genetics and Molecular Medicine, University of Edinburgh",COVID-19 Genomics UK (COG-UK) Consortium,McHugh M et al
EPI_ISL_461733,"Virology Department, Royal Infirmary of Edinburgh, NHS Lothian / School of Biological Sciences, University of Edinburgh / Institute of Genetics and Molecular Medicine, University of Edinburgh",COVID-19 Genomics UK (COG-UK) Consortium,McHugh M et al
EPI_ISL_461734,"Virology Department, Royal Infirmary of Edinburgh, NHS Lothian / School of Biological Sciences, University of Edinburgh / Institute of Genetics and Molecular Medicine, University of Edinburgh",COVID-19 Genomics UK (COG-UK) Consortium,McHugh M et al
EPI_ISL_461735,"Virology Department, Royal Infirmary of Edinburgh, NHS Lothian / School of Biological Sciences, University of Edinburgh / Institute of Genetics and Molecular Medicine, University of Edinburgh",COVID-19 Genomics UK (COG-UK) Consortium,McHugh M et al
EPI_ISL_461736,"Virology Department, Royal Infirmary of Edinburgh, NHS Lothian / School of Biological Sciences, University of Edinburgh / Institute of Genetics and Molecular Medicine, University of Edinburgh",COVID-19 Genomics UK (COG-UK) Consortium,McHugh M et al
EPI_ISL_461737,"Virology Department, Royal Infirmary of Edinburgh, NHS Lothian / School of Biological Sciences, University of Edinburgh / Institute of Genetics and Molecular Medicine, University of Edinburgh",COVID-19 Genomics UK (COG-UK) Consortium,McHugh M et al
EPI_ISL_461738,"Virology Department, Royal Infirmary of Edinburgh, NHS Lothian / School of Biological Sciences, University of Edinburgh / Institute of Genetics and Molecular Medicine, University of Edinburgh",COVID-19 Genomics UK (COG-UK) Consortium,McHugh M et al
EPI_ISL_473817,"Virology Department, Royal Infirmary of Edinburgh, NHS Lothian / School of Biological Sciences, University of Edinburgh / Institute of Genetics and Molecular Medicine, University of Edinburgh",COVID-19 Genomics UK (COG-UK) Consortium,McHugh M et al
EPI_ISL_473818,"Virology Department, Royal Infirmary of Edinburgh, NHS Lothian / School of Biological Sciences, University of Edinburgh / Institute of Genetics and Molecular Medicine, University of Edinburgh",COVID-19 Genomics UK (COG-UK) Consortium,McHugh M et al
EPI_ISL_473819,"Virology Department, Royal Infirmary of Edinburgh, NHS Lothian / School of Biological Sciences, University of Edinburgh / Institute of Genetics and Molecular Medicine, University of Edinburgh",COVID-19 Genomics UK (COG-UK) Consortium,McHugh M et al
EPI_ISL_473820,"Virology Department, Royal Infirmary of Edinburgh, NHS Lothian / School of Biological Sciences, University of Edinburgh / Institute of Genetics and Molecular Medicine, University of Edinburgh",COVID-19 Genomics UK (COG-UK) Consortium,McHugh M et al
EPI_ISL_473821,"Virology Department, Royal Infirmary of Edinburgh, NHS Lothian / School of Biological Sciences, University of Edinburgh / Institute of Genetics and Molecular Medicine, University of Edinburgh",COVID-19 Genomics UK (COG-UK) Consortium,McHugh M et al
EPI_ISL_473822,"Virology Department, Royal Infirmary of Edinburgh, NHS Lothian / School of Biological Sciences, University of Edinburgh / Institute of Genetics and Molecular Medicine, University of Edinburgh",COVID-19 Genomics UK (COG-UK) Consortium,McHugh M et al
EPI_ISL_473823,"Virology Department, Royal Infirmary of Edinburgh, NHS Lothian / School of Biological Sciences, University of Edinburgh / Institute of Genetics and Molecular Medicine, University of Edinburgh",COVID-19 Genomics UK (COG-UK) Consortium,McHugh M et al
EPI_ISL_473824,"Virology Department, Royal Infirmary of Edinburgh, NHS Lothian / School of Biological Sciences, University of Edinburgh / Institute of Genetics and Molecular Medicine, University of Edinburgh",COVID-19 Genomics UK (COG-UK) Consortium,McHugh M et al
EPI_ISL_461739,"Virology Department, Royal Infirmary of Edinburgh, NHS Lothian / School of Biological Sciences, University of Edinburgh / Institute of Genetics and Molecular Medicine, University of Edinburgh",COVID-19 Genomics UK (COG-UK) Consortium,McHugh M et al
EPI_ISL_461740,"Virology Department, Royal Infirmary of Edinburgh, NHS Lothian / School of Biological Sciences, University of Edinburgh / Institute of Genetics and Molecular Medicine, University of Edinburgh",COVID-19 Genomics UK (COG-UK) Consortium,McHugh M et al
EPI_ISL_461741,"Virology Department, Royal Infirmary of Edinburgh, NHS Lothian / School of Biological Sciences, University of Edinburgh / Institute of Genetics and Molecular Medicine, University of Edinburgh",COVID-19 Genomics UK (COG-UK) Consortium,McHugh M et al
EPI_ISL_461742,"Virology Department, Royal Infirmary of Edinburgh, NHS Lothian / School of Biological Sciences, University of Edinburgh / Institute of Genetics and Molecular Medicine, University of Edinburgh",COVID-19 Genomics UK (COG-UK) Consortium,McHugh M et al
EPI_ISL_461743,"Virology Department, Royal Infirmary of Edinburgh, NHS Lothian / School of Biological Sciences, University of Edinburgh / Institute of Genetics and Molecular Medicine, University of Edinburgh",COVID-19 Genomics UK (COG-UK) Consortium,McHugh M et al
EPI_ISL_461744,"Virology Department, Royal Infirmary of Edinburgh, NHS Lothian / School of Biological Sciences, University of Edinburgh / Institute of Genetics and Molecular Medicine, University of Edinburgh",COVID-19 Genomics UK (COG-UK) Consortium,McHugh M et al
EPI_ISL_461745,"Virology Department, Royal Infirmary of Edinburgh, NHS Lothian / School of Biological Sciences, University of Edinburgh / Institute of Genetics and Molecular Medicine, University of Edinburgh",COVID-19 Genomics UK (COG-UK) Consortium,McHugh M et al
EPI_ISL_461746,"Virology Department, Royal Infirmary of Edinburgh, NHS Lothian / School of Biological Sciences, University of Edinburgh / Institute of Genetics and Molecular Medicine, University of Edinburgh",COVID-19 Genomics UK (COG-UK) Consortium,McHugh M et al
EPI_ISL_461747,"Virology Department, Royal Infirmary of Edinburgh, NHS Lothian / School of Biological Sciences, University of Edinburgh / Institute of Genetics and Molecular Medicine, University of Edinburgh",COVID-19 Genomics UK (COG-UK) Consortium,McHugh M et al
EPI_ISL_461748,"Virology Department, Royal Infirmary of Edinburgh, NHS Lothian / School of Biological Sciences, University of Edinburgh / Institute of Genetics and Molecular Medicine, University of Edinburgh",COVID-19 Genomics UK (COG-UK) Consortium,McHugh M et al
EPI_ISL_461749,"Virology Department, Royal Infirmary of Edinburgh, NHS Lothian / School of Biological Sciences, University of Edinburgh / Institute of Genetics and Molecular Medicine, University of Edinburgh",COVID-19 Genomics UK (COG-UK) Consortium,McHugh M et al
EPI_ISL_461750,"Virology Department, Royal Infirmary of Edinburgh, NHS Lothian / School of Biological Sciences, University of Edinburgh / Institute of Genetics and Molecular Medicine, University of Edinburgh",COVID-19 Genomics UK (COG-UK) Consortium,McHugh M et al
EPI_ISL_461751,"Virology Department, Royal Infirmary of Edinburgh, NHS Lothian / School of Biological Sciences, University of Edinburgh / Institute of Genetics and Molecular Medicine, University of Edinburgh",COVID-19 Genomics UK (COG-UK) Consortium,McHugh M et al
EPI_ISL_461752,"Virology Department, Royal Infirmary of Edinburgh, NHS Lothian / School of Biological Sciences, University of Edinburgh / Institute of Genetics and Molecular Medicine, University of Edinburgh",COVID-19 Genomics UK (COG-UK) Consortium,McHugh M et al
EPI_ISL_461753,"Virology Department, Royal Infirmary of Edinburgh, NHS Lothian / School of Biological Sciences, University of Edinburgh / Institute of Genetics and Molecular Medicine, University of Edinburgh",COVID-19 Genomics UK (COG-UK) Consortium,McHugh M et al
EPI_ISL_461754,"Virology Department, Royal Infirmary of Edinburgh, NHS Lothian / School of Biological Sciences, University of Edinburgh / Institute of Genetics and Molecular Medicine, University of Edinburgh",COVID-19 Genomics UK (COG-UK) Consortium,McHugh M et al
EPI_ISL_461755,"Virology Department, Royal Infirmary of Edinburgh, NHS Lothian / School of Biological Sciences, University of Edinburgh / Institute of Genetics and Molecular Medicine, University of Edinburgh",COVID-19 Genomics UK (COG-UK) Consortium,McHugh M et al
EPI_ISL_461756,"Virology Department, Royal Infirmary of Edinburgh, NHS Lothian / School of Biological Sciences, University of Edinburgh / Institute of Genetics and Molecular Medicine, University of Edinburgh",COVID-19 Genomics UK (COG-UK) Consortium,McHugh M et al
EPI_ISL_461757,"Virology Department, Royal Infirmary of Edinburgh, NHS Lothian / School of Biological Sciences, University of Edinburgh / Institute of Genetics and Molecular Medicine, University of Edinburgh",COVID-19 Genomics UK (COG-UK) Consortium,McHugh M et al
EPI_ISL_461758,"Virology Department, Royal Infirmary of Edinburgh, NHS Lothian / School of Biological Sciences, University of Edinburgh / Institute of Genetics and Molecular Medicine, University of Edinburgh",COVID-19 Genomics UK (COG-UK) Consortium,McHugh M et al
EPI_ISL_426015,"Virology Department, Royal Infirmary of Edinburgh, NHS Lothian / School of Biological Sciences, University of Edinburgh / Institute of Genetics and Molecular Medicine, University of Edinburgh",COVID-19 Genomics UK (COG-UK) Consortium,McHugh M et al
EPI_ISL_478197,"Virology Department, Royal Infirmary of Edinburgh, NHS Lothian / School of Biological Sciences, University of Edinburgh / Institute of Genetics and Molecular Medicine, University of Edinburgh",COVID-19 Genomics UK (COG-UK) Consortium,McHugh M et al
EPI_ISL_457013,"Virology Department, Royal Infirmary of Edinburgh, NHS Lothian / School of Biological Sciences, University of Edinburgh / Institute of Genetics and Molecular Medicine, University of Edinburgh",COVID-19 Genomics UK (COG-UK) Consortium,McHugh M et al
EPI_ISL_426016,"Virology Department, Royal Infirmary of Edinburgh, NHS Lothian / School of Biological Sciences, University of Edinburgh / Institute of Genetics and Molecular Medicine, University of Edinburgh",COVID-19 Genomics UK (COG-UK) Consortium,McHugh M et al
EPI_ISL_426017,"Virology Department, Royal Infirmary of Edinburgh, NHS Lothian / School of Biological Sciences, University of Edinburgh / Institute of Genetics and Molecular Medicine, University of Edinburgh",COVID-19 Genomics UK (COG-UK) Consortium,McHugh M et al
EPI_ISL_461759,"Virology Department, Royal Infirmary of Edinburgh, NHS Lothian / School of Biological Sciences, University of Edinburgh / Institute of Genetics and Molecular Medicine, University of Edinburgh",COVID-19 Genomics UK (COG-UK) Consortium,McHugh M et al
EPI_ISL_461760,"Virology Department, Royal Infirmary of Edinburgh, NHS Lothian / School of Biological Sciences, University of Edinburgh / Institute of Genetics and Molecular Medicine, University of Edinburgh",COVID-19 Genomics UK (COG-UK) Consortium,McHugh M et al
EPI_ISL_426019,"Virology Department, Royal Infirmary of Edinburgh, NHS Lothian / School of Biological Sciences, University of Edinburgh / Institute of Genetics and Molecular Medicine, University of Edinburgh",COVID-19 Genomics UK (COG-UK) Consortium,McHugh M et al
EPI_ISL_426020,"Virology Department, Royal Infirmary of Edinburgh, NHS Lothian / School of Biological Sciences, University of Edinburgh / Institute of Genetics and Molecular Medicine, University of Edinburgh",COVID-19 Genomics UK (COG-UK) Consortium,McHugh M et al
EPI_ISL_426021,"Virology Department, Royal Infirmary of Edinburgh, NHS Lothian / School of Biological Sciences, University of Edinburgh / Institute of Genetics and Molecular Medicine, University of Edinburgh",COVID-19 Genomics UK (COG-UK) Consortium,McHugh M et al
EPI_ISL_426022,"Virology Department, Royal Infirmary of Edinburgh, NHS Lothian / School of Biological Sciences, University of Edinburgh / Institute of Genetics and Molecular Medicine, University of Edinburgh",COVID-19 Genomics UK (COG-UK) Consortium,McHugh M et al
EPI_ISL_426023,"Virology Department, Royal Infirmary of Edinburgh, NHS Lothian / School of Biological Sciences, University of Edinburgh / Institute of Genetics and Molecular Medicine, University of Edinburgh",COVID-19 Genomics UK (COG-UK) Consortium,McHugh M et al
EPI_ISL_426024,"Virology Department, Royal Infirmary of Edinburgh, NHS Lothian / School of Biological Sciences, University of Edinburgh / Institute of Genetics and Molecular Medicine, University of Edinburgh",COVID-19 Genomics UK (COG-UK) Consortium,McHugh M et al
EPI_ISL_473825,"Virology Department, Royal Infirmary of Edinburgh, NHS Lothian / School of Biological Sciences, University of Edinburgh / Institute of Genetics and Molecular Medicine, University of Edinburgh",COVID-19 Genomics UK (COG-UK) Consortium,McHugh M et al
EPI_ISL_473826,"Virology Department, Royal Infirmary of Edinburgh, NHS Lothian / School of Biological Sciences, University of Edinburgh / Institute of Genetics and Molecular Medicine, University of Edinburgh",COVID-19 Genomics UK (COG-UK) Consortium,McHugh M et al
EPI_ISL_473827,"Virology Department, Royal Infirmary of Edinburgh, NHS Lothian / School of Biological Sciences, University of Edinburgh / Institute of Genetics and Molecular Medicine, University of Edinburgh",COVID-19 Genomics UK (COG-UK) Consortium,McHugh M et al
EPI_ISL_473828,"Virology Department, Royal Infirmary of Edinburgh, NHS Lothian / School of Biological Sciences, University of Edinburgh / Institute of Genetics and Molecular Medicine, University of Edinburgh",COVID-19 Genomics UK (COG-UK) Consortium,McHugh M et al
EPI_ISL_473829,"Virology Department, Royal Infirmary of Edinburgh, NHS Lothian / School of Biological Sciences, University of Edinburgh / Institute of Genetics and Molecular Medicine, University of Edinburgh",COVID-19 Genomics UK (COG-UK) Consortium,McHugh M et al
EPI_ISL_473830,"Virology Department, Royal Infirmary of Edinburgh, NHS Lothian / School of Biological Sciences, University of Edinburgh / Institute of Genetics and Molecular Medicine, University of Edinburgh",COVID-19 Genomics UK (COG-UK) Consortium,McHugh M et al
EPI_ISL_473831,"Virology Department, Royal Infirmary of Edinburgh, NHS Lothian / School of Biological Sciences, University of Edinburgh / Institute of Genetics and Molecular Medicine, University of Edinburgh",COVID-19 Genomics UK (COG-UK) Consortium,McHugh M et al
EPI_ISL_473832,"Virology Department, Royal Infirmary of Edinburgh, NHS Lothian / School of Biological Sciences, University of Edinburgh / Institute of Genetics and Molecular Medicine, University of Edinburgh",COVID-19 Genomics UK (COG-UK) Consortium,McHugh M et al
EPI_ISL_473833,"Virology Department, Royal Infirmary of Edinburgh, NHS Lothian / School of Biological Sciences, University of Edinburgh / Institute of Genetics and Molecular Medicine, University of Edinburgh",COVID-19 Genomics UK (COG-UK) Consortium,McHugh M et al
EPI_ISL_473834,"Virology Department, Royal Infirmary of Edinburgh, NHS Lothian / School of Biological Sciences, University of Edinburgh / Institute of Genetics and Molecular Medicine, University of Edinburgh",COVID-19 Genomics UK (COG-UK) Consortium,McHugh M et al
EPI_ISL_473835,"Virology Department, Royal Infirmary of Edinburgh, NHS Lothian / School of Biological Sciences, University of Edinburgh / Institute of Genetics and Molecular Medicine, University of Edinburgh",COVID-19 Genomics UK (COG-UK) Consortium,McHugh M et al
EPI_ISL_473836,"Virology Department, Royal Infirmary of Edinburgh, NHS Lothian / School of Biological Sciences, University of Edinburgh / Institute of Genetics and Molecular Medicine, University of Edinburgh",COVID-19 Genomics UK (COG-UK) Consortium,McHugh M et al
EPI_ISL_473837,"Virology Department, Royal Infirmary of Edinburgh, NHS Lothian / School of Biological Sciences, University of Edinburgh / Institute of Genetics and Molecular Medicine, University of Edinburgh",COVID-19 Genomics UK (COG-UK) Consortium,McHugh M et al
EPI_ISL_473838,"Virology Department, Royal Infirmary of Edinburgh, NHS Lothian / School of Biological Sciences, University of Edinburgh / Institute of Genetics and Molecular Medicine, University of Edinburgh",COVID-19 Genomics UK (COG-UK) Consortium,McHugh M et al
EPI_ISL_473839,"Virology Department, Royal Infirmary of Edinburgh, NHS Lothian / School of Biological Sciences, University of Edinburgh / Institute of Genetics and Molecular Medicine, University of Edinburgh",COVID-19 Genomics UK (COG-UK) Consortium,McHugh M et al
EPI_ISL_473840,"Virology Department, Royal Infirmary of Edinburgh, NHS Lothian / School of Biological Sciences, University of Edinburgh / Institute of Genetics and Molecular Medicine, University of Edinburgh",COVID-19 Genomics UK (COG-UK) Consortium,McHugh M et al
EPI_ISL_473841,"Virology Department, Royal Infirmary of Edinburgh, NHS Lothian / School of Biological Sciences, University of Edinburgh / Institute of Genetics and Molecular Medicine, University of Edinburgh",COVID-19 Genomics UK (COG-UK) Consortium,McHugh M et al
EPI_ISL_473842,"Virology Department, Royal Infirmary of Edinburgh, NHS Lothian / School of Biological Sciences, University of Edinburgh / Institute of Genetics and Molecular Medicine, University of Edinburgh",COVID-19 Genomics UK (COG-UK) Consortium,McHugh M et al
EPI_ISL_473843,"Virology Department, Royal Infirmary of Edinburgh, NHS Lothian / School of Biological Sciences, University of Edinburgh / Institute of Genetics and Molecular Medicine, University of Edinburgh",COVID-19 Genomics UK (COG-UK) Consortium,McHugh M et al
EPI_ISL_473844,"Virology Department, Royal Infirmary of Edinburgh, NHS Lothian / School of Biological Sciences, University of Edinburgh / Institute of Genetics and Molecular Medicine, University of Edinburgh",COVID-19 Genomics UK (COG-UK) Consortium,McHugh M et al
EPI_ISL_473845,"Virology Department, Royal Infirmary of Edinburgh, NHS Lothian / School of Biological Sciences, University of Edinburgh / Institute of Genetics and Molecular Medicine, University of Edinburgh",COVID-19 Genomics UK (COG-UK) Consortium,McHugh M et al
EPI_ISL_473846,"Virology Department, Royal Infirmary of Edinburgh, NHS Lothian / School of Biological Sciences, University of Edinburgh / Institute of Genetics and Molecular Medicine, University of Edinburgh",COVID-19 Genomics UK (COG-UK) Consortium,McHugh M et al
EPI_ISL_433200,"Virology Department, Royal Infirmary of Edinburgh, NHS Lothian / School of Biological Sciences, University of Edinburgh / Institute of Genetics and Molecular Medicine, University of Edinburgh",COVID-19 Genomics UK (COG-UK) Consortium,McHugh M et al
EPI_ISL_473847,"Virology Department, Royal Infirmary of Edinburgh, NHS Lothian / School of Biological Sciences, University of Edinburgh / Institute of Genetics and Molecular Medicine, University of Edinburgh",COVID-19 Genomics UK (COG-UK) Consortium,McHugh M et al
EPI_ISL_473848,"Virology Department, Royal Infirmary of Edinburgh, NHS Lothian / School of Biological Sciences, University of Edinburgh / Institute of Genetics and Molecular Medicine, University of Edinburgh",COVID-19 Genomics UK (COG-UK) Consortium,McHugh M et al
EPI_ISL_473849,"Virology Department, Royal Infirmary of Edinburgh, NHS Lothian / School of Biological Sciences, University of Edinburgh / Institute of Genetics and Molecular Medicine, University of Edinburgh",COVID-19 Genomics UK (COG-UK) Consortium,McHugh M et al
EPI_ISL_473850,"Virology Department, Royal Infirmary of Edinburgh, NHS Lothian / School of Biological Sciences, University of Edinburgh / Institute of Genetics and Molecular Medicine, University of Edinburgh",COVID-19 Genomics UK (COG-UK) Consortium,McHugh M et al
EPI_ISL_473851,"Virology Department, Royal Infirmary of Edinburgh, NHS Lothian / School of Biological Sciences, University of Edinburgh / Institute of Genetics and Molecular Medicine, University of Edinburgh",COVID-19 Genomics UK (COG-UK) Consortium,McHugh M et al
EPI_ISL_478198,"Virology Department, Royal Infirmary of Edinburgh, NHS Lothian / School of Biological Sciences, University of Edinburgh / Institute of Genetics and Molecular Medicine, University of Edinburgh",COVID-19 Genomics UK (COG-UK) Consortium,McHugh M et al
EPI_ISL_473852,"Virology Department, Royal Infirmary of Edinburgh, NHS Lothian / School of Biological Sciences, University of Edinburgh / Institute of Genetics and Molecular Medicine, University of Edinburgh",COVID-19 Genomics UK (COG-UK) Consortium,McHugh M et al
EPI_ISL_473853,"Virology Department, Royal Infirmary of Edinburgh, NHS Lothian / School of Biological Sciences, University of Edinburgh / Institute of Genetics and Molecular Medicine, University of Edinburgh",COVID-19 Genomics UK (COG-UK) Consortium,McHugh M et al
EPI_ISL_473854,"Virology Department, Royal Infirmary of Edinburgh, NHS Lothian / School of Biological Sciences, University of Edinburgh / Institute of Genetics and Molecular Medicine, University of Edinburgh",COVID-19 Genomics UK (COG-UK) Consortium,McHugh M et al
EPI_ISL_433201,"Virology Department, Royal Infirmary of Edinburgh, NHS Lothian / School of Biological Sciences, University of Edinburgh / Institute of Genetics and Molecular Medicine, University of Edinburgh",COVID-19 Genomics UK (COG-UK) Consortium,McHugh M et al
EPI_ISL_433202,"Virology Department, Royal Infirmary of Edinburgh, NHS Lothian / School of Biological Sciences, University of Edinburgh / Institute of Genetics and Molecular Medicine, University of Edinburgh",COVID-19 Genomics UK (COG-UK) Consortium,McHugh M et al
EPI_ISL_473855,"Virology Department, Royal Infirmary of Edinburgh, NHS Lothian / School of Biological Sciences, University of Edinburgh / Institute of Genetics and Molecular Medicine, University of Edinburgh",COVID-19 Genomics UK (COG-UK) Consortium,McHugh M et al
EPI_ISL_473856,"Virology Department, Royal Infirmary of Edinburgh, NHS Lothian / School of Biological Sciences, University of Edinburgh / Institute of Genetics and Molecular Medicine, University of Edinburgh",COVID-19 Genomics UK (COG-UK) Consortium,McHugh M et al
EPI_ISL_473857,"Virology Department, Royal Infirmary of Edinburgh, NHS Lothian / School of Biological Sciences, University of Edinburgh / Institute of Genetics and Molecular Medicine, University of Edinburgh",COVID-19 Genomics UK (COG-UK) Consortium,McHugh M et al
EPI_ISL_473858,"Virology Department, Royal Infirmary of Edinburgh, NHS Lothian / School of Biological Sciences, University of Edinburgh / Institute of Genetics and Molecular Medicine, University of Edinburgh",COVID-19 Genomics UK (COG-UK) Consortium,McHugh M et al
EPI_ISL_473859,"Virology Department, Royal Infirmary of Edinburgh, NHS Lothian / School of Biological Sciences, University of Edinburgh / Institute of Genetics and Molecular Medicine, University of Edinburgh",COVID-19 Genomics UK (COG-UK) Consortium,McHugh M et al
EPI_ISL_433203,"Virology Department, Royal Infirmary of Edinburgh, NHS Lothian / School of Biological Sciences, University of Edinburgh / Institute of Genetics and Molecular Medicine, University of Edinburgh",COVID-19 Genomics UK (COG-UK) Consortium,McHugh M et al
EPI_ISL_473860,"Virology Department, Royal Infirmary of Edinburgh, NHS Lothian / School of Biological Sciences, University of Edinburgh / Institute of Genetics and Molecular Medicine, University of Edinburgh",COVID-19 Genomics UK (COG-UK) Consortium,McHugh M et al
EPI_ISL_473861,"Virology Department, Royal Infirmary of Edinburgh, NHS Lothian / School of Biological Sciences, University of Edinburgh / Institute of Genetics and Molecular Medicine, University of Edinburgh",COVID-19 Genomics UK (COG-UK) Consortium,McHugh M et al
EPI_ISL_433204,"Virology Department, Royal Infirmary of Edinburgh, NHS Lothian / School of Biological Sciences, University of Edinburgh / Institute of Genetics and Molecular Medicine, University of Edinburgh",COVID-19 Genomics UK (COG-UK) Consortium,McHugh M et al
EPI_ISL_473862,"Virology Department, Royal Infirmary of Edinburgh, NHS Lothian / School of Biological Sciences, University of Edinburgh / Institute of Genetics and Molecular Medicine, University of Edinburgh",COVID-19 Genomics UK (COG-UK) Consortium,McHugh M et al
EPI_ISL_473863,"Virology Department, Royal Infirmary of Edinburgh, NHS Lothian / School of Biological Sciences, University of Edinburgh / Institute of Genetics and Molecular Medicine, University of Edinburgh",COVID-19 Genomics UK (COG-UK) Consortium,McHugh M et al
EPI_ISL_473864,"Virology Department, Royal Infirmary of Edinburgh, NHS Lothian / School of Biological Sciences, University of Edinburgh / Institute of Genetics and Molecular Medicine, University of Edinburgh",COVID-19 Genomics UK (COG-UK) Consortium,McHugh M et al
EPI_ISL_433205,"Virology Department, Royal Infirmary of Edinburgh, NHS Lothian / School of Biological Sciences, University of Edinburgh / Institute of Genetics and Molecular Medicine, University of Edinburgh",COVID-19 Genomics UK (COG-UK) Consortium,McHugh M et al
EPI_ISL_473865,"Virology Department, Royal Infirmary of Edinburgh, NHS Lothian / School of Biological Sciences, University of Edinburgh / Institute of Genetics and Molecular Medicine, University of Edinburgh",COVID-19 Genomics UK (COG-UK) Consortium,McHugh M et al
EPI_ISL_433206,"Virology Department, Royal Infirmary of Edinburgh, NHS Lothian / School of Biological Sciences, University of Edinburgh / Institute of Genetics and Molecular Medicine, University of Edinburgh",COVID-19 Genomics UK (COG-UK) Consortium,McHugh M et al
EPI_ISL_473866,"Virology Department, Royal Infirmary of Edinburgh, NHS Lothian / School of Biological Sciences, University of Edinburgh / Institute of Genetics and Molecular Medicine, University of Edinburgh",COVID-19 Genomics UK (COG-UK) Consortium,McHugh M et al
EPI_ISL_433207,"Virology Department, Royal Infirmary of Edinburgh, NHS Lothian / School of Biological Sciences, University of Edinburgh / Institute of Genetics and Molecular Medicine, University of Edinburgh",COVID-19 Genomics UK (COG-UK) Consortium,McHugh M et al
EPI_ISL_473867,"Virology Department, Royal Infirmary of Edinburgh, NHS Lothian / School of Biological Sciences, University of Edinburgh / Institute of Genetics and Molecular Medicine, University of Edinburgh",COVID-19 Genomics UK (COG-UK) Consortium,McHugh M et al
EPI_ISL_473868,"Virology Department, Royal Infirmary of Edinburgh, NHS Lothian / School of Biological Sciences, University of Edinburgh / Institute of Genetics and Molecular Medicine, University of Edinburgh",COVID-19 Genomics UK (COG-UK) Consortium,McHugh M et al
EPI_ISL_473869,"Virology Department, Royal Infirmary of Edinburgh, NHS Lothian / School of Biological Sciences, University of Edinburgh / Institute of Genetics and Molecular Medicine, University of Edinburgh",COVID-19 Genomics UK (COG-UK) Consortium,McHugh M et al
EPI_ISL_433208,"Virology Department, Royal Infirmary of Edinburgh, NHS Lothian / School of Biological Sciences, University of Edinburgh / Institute of Genetics and Molecular Medicine, University of Edinburgh",COVID-19 Genomics UK (COG-UK) Consortium,McHugh M et al
EPI_ISL_473870,"Virology Department, Royal Infirmary of Edinburgh, NHS Lothian / School of Biological Sciences, University of Edinburgh / Institute of Genetics and Molecular Medicine, University of Edinburgh",COVID-19 Genomics UK (COG-UK) Consortium,McHugh M et al
EPI_ISL_433209,"Virology Department, Royal Infirmary of Edinburgh, NHS Lothian / School of Biological Sciences, University of Edinburgh / Institute of Genetics and Molecular Medicine, University of Edinburgh",COVID-19 Genomics UK (COG-UK) Consortium,McHugh M et al
EPI_ISL_433210,"Virology Department, Royal Infirmary of Edinburgh, NHS Lothian / School of Biological Sciences, University of Edinburgh / Institute of Genetics and Molecular Medicine, University of Edinburgh",COVID-19 Genomics UK (COG-UK) Consortium,McHugh M et al
EPI_ISL_473871,"Virology Department, Royal Infirmary of Edinburgh, NHS Lothian / School of Biological Sciences, University of Edinburgh / Institute of Genetics and Molecular Medicine, University of Edinburgh",COVID-19 Genomics UK (COG-UK) Consortium,McHugh M et al
EPI_ISL_433211,"Virology Department, Royal Infirmary of Edinburgh, NHS Lothian / School of Biological Sciences, University of Edinburgh / Institute of Genetics and Molecular Medicine, University of Edinburgh",COVID-19 Genomics UK (COG-UK) Consortium,McHugh M et al
EPI_ISL_457014,"Virology Department, Royal Infirmary of Edinburgh, NHS Lothian / School of Biological Sciences, University of Edinburgh / Institute of Genetics and Molecular Medicine, University of Edinburgh",COVID-19 Genomics UK (COG-UK) Consortium,McHugh M et al
EPI_ISL_433212,"Virology Department, Royal Infirmary of Edinburgh, NHS Lothian / School of Biological Sciences, University of Edinburgh / Institute of Genetics and Molecular Medicine, University of Edinburgh",COVID-19 Genomics UK (COG-UK) Consortium,McHugh M et al
EPI_ISL_473872,"Virology Department, Royal Infirmary of Edinburgh, NHS Lothian / School of Biological Sciences, University of Edinburgh / Institute of Genetics and Molecular Medicine, University of Edinburgh",COVID-19 Genomics UK (COG-UK) Consortium,McHugh M et al
EPI_ISL_478199,"Virology Department, Royal Infirmary of Edinburgh, NHS Lothian / School of Biological Sciences, University of Edinburgh / Institute of Genetics and Molecular Medicine, University of Edinburgh",COVID-19 Genomics UK (COG-UK) Consortium,McHugh M et al
EPI_ISL_433213,"Virology Department, Royal Infirmary of Edinburgh, NHS Lothian / School of Biological Sciences, University of Edinburgh / Institute of Genetics and Molecular Medicine, University of Edinburgh",COVID-19 Genomics UK (COG-UK) Consortium,McHugh M et al
EPI_ISL_478200,"Virology Department, Royal Infirmary of Edinburgh, NHS Lothian / School of Biological Sciences, University of Edinburgh / Institute of Genetics and Molecular Medicine, University of Edinburgh",COVID-19 Genomics UK (COG-UK) Consortium,McHugh M et al
EPI_ISL_478201,"Virology Department, Royal Infirmary of Edinburgh, NHS Lothian / School of Biological Sciences, University of Edinburgh / Institute of Genetics and Molecular Medicine, University of Edinburgh",COVID-19 Genomics UK (COG-UK) Consortium,McHugh M et al
EPI_ISL_478202,"Virology Department, Royal Infirmary of Edinburgh, NHS Lothian / School of Biological Sciences, University of Edinburgh / Institute of Genetics and Molecular Medicine, University of Edinburgh",COVID-19 Genomics UK (COG-UK) Consortium,McHugh M et al
EPI_ISL_478203,"Virology Department, Royal Infirmary of Edinburgh, NHS Lothian / School of Biological Sciences, University of Edinburgh / Institute of Genetics and Molecular Medicine, University of Edinburgh",COVID-19 Genomics UK (COG-UK) Consortium,McHugh M et al
EPI_ISL_478204,"Virology Department, Royal Infirmary of Edinburgh, NHS Lothian / School of Biological Sciences, University of Edinburgh / Institute of Genetics and Molecular Medicine, University of Edinburgh",COVID-19 Genomics UK (COG-UK) Consortium,McHugh M et al
EPI_ISL_433214,"Virology Department, Royal Infirmary of Edinburgh, NHS Lothian / School of Biological Sciences, University of Edinburgh / Institute of Genetics and Molecular Medicine, University of Edinburgh",COVID-19 Genomics UK (COG-UK) Consortium,McHugh M et al
EPI_ISL_478205,"Virology Department, Royal Infirmary of Edinburgh, NHS Lothian / School of Biological Sciences, University of Edinburgh / Institute of Genetics and Molecular Medicine, University of Edinburgh",COVID-19 Genomics UK (COG-UK) Consortium,McHugh M et al
EPI_ISL_478206,"Virology Department, Royal Infirmary of Edinburgh, NHS Lothian / School of Biological Sciences, University of Edinburgh / Institute of Genetics and Molecular Medicine, University of Edinburgh",COVID-19 Genomics UK (COG-UK) Consortium,McHugh M et al
EPI_ISL_461761,"Virology Department, Royal Infirmary of Edinburgh, NHS Lothian / School of Biological Sciences, University of Edinburgh / Institute of Genetics and Molecular Medicine, University of Edinburgh",COVID-19 Genomics UK (COG-UK) Consortium,McHugh M et al
EPI_ISL_478207,"Virology Department, Royal Infirmary of Edinburgh, NHS Lothian / School of Biological Sciences, University of Edinburgh / Institute of Genetics and Molecular Medicine, University of Edinburgh",COVID-19 Genomics UK (COG-UK) Consortium,McHugh M et al
EPI_ISL_478208,"Virology Department, Royal Infirmary of Edinburgh, NHS Lothian / School of Biological Sciences, University of Edinburgh / Institute of Genetics and Molecular Medicine, University of Edinburgh",COVID-19 Genomics UK (COG-UK) Consortium,McHugh M et al
EPI_ISL_478209,"Virology Department, Royal Infirmary of Edinburgh, NHS Lothian / School of Biological Sciences, University of Edinburgh / Institute of Genetics and Molecular Medicine, University of Edinburgh",COVID-19 Genomics UK (COG-UK) Consortium,McHugh M et al
EPI_ISL_478210,"Virology Department, Royal Infirmary of Edinburgh, NHS Lothian / School of Biological Sciences, University of Edinburgh / Institute of Genetics and Molecular Medicine, University of Edinburgh",COVID-19 Genomics UK (COG-UK) Consortium,McHugh M et al
EPI_ISL_478211,"Virology Department, Royal Infirmary of Edinburgh, NHS Lothian / School of Biological Sciences, University of Edinburgh / Institute of Genetics and Molecular Medicine, University of Edinburgh",COVID-19 Genomics UK (COG-UK) Consortium,McHugh M et al
EPI_ISL_478212,"Virology Department, Royal Infirmary of Edinburgh, NHS Lothian / School of Biological Sciences, University of Edinburgh / Institute of Genetics and Molecular Medicine, University of Edinburgh",COVID-19 Genomics UK (COG-UK) Consortium,McHugh M et al
EPI_ISL_478213,"Virology Department, Royal Infirmary of Edinburgh, NHS Lothian / School of Biological Sciences, University of Edinburgh / Institute of Genetics and Molecular Medicine, University of Edinburgh",COVID-19 Genomics UK (COG-UK) Consortium,McHugh M et al
EPI_ISL_478214,"Virology Department, Royal Infirmary of Edinburgh, NHS Lothian / School of Biological Sciences, University of Edinburgh / Institute of Genetics and Molecular Medicine, University of Edinburgh",COVID-19 Genomics UK (COG-UK) Consortium,McHugh M et al
EPI_ISL_478215,"Virology Department, Royal Infirmary of Edinburgh, NHS Lothian / School of Biological Sciences, University of Edinburgh / Institute of Genetics and Molecular Medicine, University of Edinburgh",COVID-19 Genomics UK (COG-UK) Consortium,McHugh M et al
EPI_ISL_478216,"Virology Department, Royal Infirmary of Edinburgh, NHS Lothian / School of Biological Sciences, University of Edinburgh / Institute of Genetics and Molecular Medicine, University of Edinburgh",COVID-19 Genomics UK (COG-UK) Consortium,McHugh M et al
EPI_ISL_478217,"Virology Department, Royal Infirmary of Edinburgh, NHS Lothian / School of Biological Sciences, University of Edinburgh / Institute of Genetics and Molecular Medicine, University of Edinburgh",COVID-19 Genomics UK (COG-UK) Consortium,McHugh M et al
EPI_ISL_478218,"Virology Department, Royal Infirmary of Edinburgh, NHS Lothian / School of Biological Sciences, University of Edinburgh / Institute of Genetics and Molecular Medicine, University of Edinburgh",COVID-19 Genomics UK (COG-UK) Consortium,McHugh M et al
EPI_ISL_478219,"Virology Department, Royal Infirmary of Edinburgh, NHS Lothian / School of Biological Sciences, University of Edinburgh / Institute of Genetics and Molecular Medicine, University of Edinburgh",COVID-19 Genomics UK (COG-UK) Consortium,McHugh M et al
EPI_ISL_478220,"Virology Department, Royal Infirmary of Edinburgh, NHS Lothian / School of Biological Sciences, University of Edinburgh / Institute of Genetics and Molecular Medicine, University of Edinburgh",COVID-19 Genomics UK (COG-UK) Consortium,McHugh M et al
EPI_ISL_478221,"Virology Department, Royal Infirmary of Edinburgh, NHS Lothian / School of Biological Sciences, University of Edinburgh / Institute of Genetics and Molecular Medicine, University of Edinburgh",COVID-19 Genomics UK (COG-UK) Consortium,McHugh M et al
EPI_ISL_478222,"Virology Department, Royal Infirmary of Edinburgh, NHS Lothian / School of Biological Sciences, University of Edinburgh / Institute of Genetics and Molecular Medicine, University of Edinburgh",COVID-19 Genomics UK (COG-UK) Consortium,McHugh M et al
EPI_ISL_478223,"Virology Department, Royal Infirmary of Edinburgh, NHS Lothian / School of Biological Sciences, University of Edinburgh / Institute of Genetics and Molecular Medicine, University of Edinburgh",COVID-19 Genomics UK (COG-UK) Consortium,McHugh M et al
EPI_ISL_478224,"Virology Department, Royal Infirmary of Edinburgh, NHS Lothian / School of Biological Sciences, University of Edinburgh / Institute of Genetics and Molecular Medicine, University of Edinburgh",COVID-19 Genomics UK (COG-UK) Consortium,McHugh M et al
EPI_ISL_478225,"Virology Department, Royal Infirmary of Edinburgh, NHS Lothian / School of Biological Sciences, University of Edinburgh / Institute of Genetics and Molecular Medicine, University of Edinburgh",COVID-19 Genomics UK (COG-UK) Consortium,McHugh M et al
EPI_ISL_478226,"Virology Department, Royal Infirmary of Edinburgh, NHS Lothian / School of Biological Sciences, University of Edinburgh / Institute of Genetics and Molecular Medicine, University of Edinburgh",COVID-19 Genomics UK (COG-UK) Consortium,McHugh M et al
EPI_ISL_478227,"Virology Department, Royal Infirmary of Edinburgh, NHS Lothian / School of Biological Sciences, University of Edinburgh / Institute of Genetics and Molecular Medicine, University of Edinburgh",COVID-19 Genomics UK (COG-UK) Consortium,McHugh M et al
EPI_ISL_478228,"Virology Department, Royal Infirmary of Edinburgh, NHS Lothian / School of Biological Sciences, University of Edinburgh / Institute of Genetics and Molecular Medicine, University of Edinburgh",COVID-19 Genomics UK (COG-UK) Consortium,McHugh M et al
EPI_ISL_478229,"Virology Department, Royal Infirmary of Edinburgh, NHS Lothian / School of Biological Sciences, University of Edinburgh / Institute of Genetics and Molecular Medicine, University of Edinburgh",COVID-19 Genomics UK (COG-UK) Consortium,McHugh M et al
EPI_ISL_478230,"Virology Department, Royal Infirmary of Edinburgh, NHS Lothian / School of Biological Sciences, University of Edinburgh / Institute of Genetics and Molecular Medicine, University of Edinburgh",COVID-19 Genomics UK (COG-UK) Consortium,McHugh M et al
EPI_ISL_433215,"Virology Department, Royal Infirmary of Edinburgh, NHS Lothian / School of Biological Sciences, University of Edinburgh / Institute of Genetics and Molecular Medicine, University of Edinburgh",COVID-19 Genomics UK (COG-UK) Consortium,McHugh M et al
EPI_ISL_478231,"Virology Department, Royal Infirmary of Edinburgh, NHS Lothian / School of Biological Sciences, University of Edinburgh / Institute of Genetics and Molecular Medicine, University of Edinburgh",COVID-19 Genomics UK (COG-UK) Consortium,McHugh M et al
EPI_ISL_478232,"Virology Department, Royal Infirmary of Edinburgh, NHS Lothian / School of Biological Sciences, University of Edinburgh / Institute of Genetics and Molecular Medicine, University of Edinburgh",COVID-19 Genomics UK (COG-UK) Consortium,McHugh M et al
EPI_ISL_478233,"Virology Department, Royal Infirmary of Edinburgh, NHS Lothian / School of Biological Sciences, University of Edinburgh / Institute of Genetics and Molecular Medicine, University of Edinburgh",COVID-19 Genomics UK (COG-UK) Consortium,McHugh M et al
EPI_ISL_478234,"Virology Department, Royal Infirmary of Edinburgh, NHS Lothian / School of Biological Sciences, University of Edinburgh / Institute of Genetics and Molecular Medicine, University of Edinburgh",COVID-19 Genomics UK (COG-UK) Consortium,McHugh M et al
EPI_ISL_478235,"Virology Department, Royal Infirmary of Edinburgh, NHS Lothian / School of Biological Sciences, University of Edinburgh / Institute of Genetics and Molecular Medicine, University of Edinburgh",COVID-19 Genomics UK (COG-UK) Consortium,McHugh M et al
EPI_ISL_473873,"Virology Department, Royal Infirmary of Edinburgh, NHS Lothian / School of Biological Sciences, University of Edinburgh / Institute of Genetics and Molecular Medicine, University of Edinburgh",COVID-19 Genomics UK (COG-UK) Consortium,McHugh M et al
EPI_ISL_473874,"Virology Department, Royal Infirmary of Edinburgh, NHS Lothian / School of Biological Sciences, University of Edinburgh / Institute of Genetics and Molecular Medicine, University of Edinburgh",COVID-19 Genomics UK (COG-UK) Consortium,McHugh M et al
EPI_ISL_473875,"Virology Department, Royal Infirmary of Edinburgh, NHS Lothian / School of Biological Sciences, University of Edinburgh / Institute of Genetics and Molecular Medicine, University of Edinburgh",COVID-19 Genomics UK (COG-UK) Consortium,McHugh M et al
EPI_ISL_433216,"Virology Department, Royal Infirmary of Edinburgh, NHS Lothian / School of Biological Sciences, University of Edinburgh / Institute of Genetics and Molecular Medicine, University of Edinburgh",COVID-19 Genomics UK (COG-UK) Consortium,McHugh M et al
EPI_ISL_473876,"Virology Department, Royal Infirmary of Edinburgh, NHS Lothian / School of Biological Sciences, University of Edinburgh / Institute of Genetics and Molecular Medicine, University of Edinburgh",COVID-19 Genomics UK (COG-UK) Consortium,McHugh M et al
EPI_ISL_473877,"Virology Department, Royal Infirmary of Edinburgh, NHS Lothian / School of Biological Sciences, University of Edinburgh / Institute of Genetics and Molecular Medicine, University of Edinburgh",COVID-19 Genomics UK (COG-UK) Consortium,McHugh M et al
EPI_ISL_473878,"Virology Department, Royal Infirmary of Edinburgh, NHS Lothian / School of Biological Sciences, University of Edinburgh / Institute of Genetics and Molecular Medicine, University of Edinburgh",COVID-19 Genomics UK (COG-UK) Consortium,McHugh M et al
EPI_ISL_473879,"Virology Department, Royal Infirmary of Edinburgh, NHS Lothian / School of Biological Sciences, University of Edinburgh / Institute of Genetics and Molecular Medicine, University of Edinburgh",COVID-19 Genomics UK (COG-UK) Consortium,McHugh M et al
EPI_ISL_473880,"Virology Department, Royal Infirmary of Edinburgh, NHS Lothian / School of Biological Sciences, University of Edinburgh / Institute of Genetics and Molecular Medicine, University of Edinburgh",COVID-19 Genomics UK (COG-UK) Consortium,McHugh M et al
EPI_ISL_473881,"Virology Department, Royal Infirmary of Edinburgh, NHS Lothian / School of Biological Sciences, University of Edinburgh / Institute of Genetics and Molecular Medicine, University of Edinburgh",COVID-19 Genomics UK (COG-UK) Consortium,McHugh M et al
EPI_ISL_473882,"Virology Department, Royal Infirmary of Edinburgh, NHS Lothian / School of Biological Sciences, University of Edinburgh / Institute of Genetics and Molecular Medicine, University of Edinburgh",COVID-19 Genomics UK (COG-UK) Consortium,McHugh M et al
EPI_ISL_473883,"Virology Department, Royal Infirmary of Edinburgh, NHS Lothian / School of Biological Sciences, University of Edinburgh / Institute of Genetics and Molecular Medicine, University of Edinburgh",COVID-19 Genomics UK (COG-UK) Consortium,McHugh M et al
EPI_ISL_473884,"Virology Department, Royal Infirmary of Edinburgh, NHS Lothian / School of Biological Sciences, University of Edinburgh / Institute of Genetics and Molecular Medicine, University of Edinburgh",COVID-19 Genomics UK (COG-UK) Consortium,McHugh M et al
EPI_ISL_473885,"Virology Department, Royal Infirmary of Edinburgh, NHS Lothian / School of Biological Sciences, University of Edinburgh / Institute of Genetics and Molecular Medicine, University of Edinburgh",COVID-19 Genomics UK (COG-UK) Consortium,McHugh M et al
EPI_ISL_473886,"Virology Department, Royal Infirmary of Edinburgh, NHS Lothian / School of Biological Sciences, University of Edinburgh / Institute of Genetics and Molecular Medicine, University of Edinburgh",COVID-19 Genomics UK (COG-UK) Consortium,McHugh M et al
EPI_ISL_473887,"Virology Department, Royal Infirmary of Edinburgh, NHS Lothian / School of Biological Sciences, University of Edinburgh / Institute of Genetics and Molecular Medicine, University of Edinburgh",COVID-19 Genomics UK (COG-UK) Consortium,McHugh M et al
EPI_ISL_473888,"Virology Department, Royal Infirmary of Edinburgh, NHS Lothian / School of Biological Sciences, University of Edinburgh / Institute of Genetics and Molecular Medicine, University of Edinburgh",COVID-19 Genomics UK (COG-UK) Consortium,McHugh M et al
EPI_ISL_473889,"Virology Department, Royal Infirmary of Edinburgh, NHS Lothian / School of Biological Sciences, University of Edinburgh / Institute of Genetics and Molecular Medicine, University of Edinburgh",COVID-19 Genomics UK (COG-UK) Consortium,McHugh M et al
EPI_ISL_473890,"Virology Department, Royal Infirmary of Edinburgh, NHS Lothian / School of Biological Sciences, University of Edinburgh / Institute of Genetics and Molecular Medicine, University of Edinburgh",COVID-19 Genomics UK (COG-UK) Consortium,McHugh M et al
EPI_ISL_473891,"Virology Department, Royal Infirmary of Edinburgh, NHS Lothian / School of Biological Sciences, University of Edinburgh / Institute of Genetics and Molecular Medicine, University of Edinburgh",COVID-19 Genomics UK (COG-UK) Consortium,McHugh M et al
EPI_ISL_473892,"Virology Department, Royal Infirmary of Edinburgh, NHS Lothian / School of Biological Sciences, University of Edinburgh / Institute of Genetics and Molecular Medicine, University of Edinburgh",COVID-19 Genomics UK (COG-UK) Consortium,McHugh M et al
EPI_ISL_473893,"Virology Department, Royal Infirmary of Edinburgh, NHS Lothian / School of Biological Sciences, University of Edinburgh / Institute of Genetics and Molecular Medicine, University of Edinburgh",COVID-19 Genomics UK (COG-UK) Consortium,McHugh M et al
EPI_ISL_473894,"Virology Department, Royal Infirmary of Edinburgh, NHS Lothian / School of Biological Sciences, University of Edinburgh / Institute of Genetics and Molecular Medicine, University of Edinburgh",COVID-19 Genomics UK (COG-UK) Consortium,McHugh M et al
EPI_ISL_473895,"Virology Department, Royal Infirmary of Edinburgh, NHS Lothian / School of Biological Sciences, University of Edinburgh / Institute of Genetics and Molecular Medicine, University of Edinburgh",COVID-19 Genomics UK (COG-UK) Consortium,McHugh M et al
EPI_ISL_473896,"Virology Department, Royal Infirmary of Edinburgh, NHS Lothian / School of Biological Sciences, University of Edinburgh / Institute of Genetics and Molecular Medicine, University of Edinburgh",COVID-19 Genomics UK (COG-UK) Consortium,McHugh M et al
EPI_ISL_473897,"Virology Department, Royal Infirmary of Edinburgh, NHS Lothian / School of Biological Sciences, University of Edinburgh / Institute of Genetics and Molecular Medicine, University of Edinburgh",COVID-19 Genomics UK (COG-UK) Consortium,McHugh M et al
EPI_ISL_473898,"Virology Department, Royal Infirmary of Edinburgh, NHS Lothian / School of Biological Sciences, University of Edinburgh / Institute of Genetics and Molecular Medicine, University of Edinburgh",COVID-19 Genomics UK (COG-UK) Consortium,McHugh M et al
EPI_ISL_473899,"Virology Department, Royal Infirmary of Edinburgh, NHS Lothian / School of Biological Sciences, University of Edinburgh / Institute of Genetics and Molecular Medicine, University of Edinburgh",COVID-19 Genomics UK (COG-UK) Consortium,McHugh M et al
EPI_ISL_473900,"Virology Department, Royal Infirmary of Edinburgh, NHS Lothian / School of Biological Sciences, University of Edinburgh / Institute of Genetics and Molecular Medicine, University of Edinburgh",COVID-19 Genomics UK (COG-UK) Consortium,McHugh M et al
EPI_ISL_473901,"Virology Department, Royal Infirmary of Edinburgh, NHS Lothian / School of Biological Sciences, University of Edinburgh / Institute of Genetics and Molecular Medicine, University of Edinburgh",COVID-19 Genomics UK (COG-UK) Consortium,McHugh M et al
EPI_ISL_473902,"Virology Department, Royal Infirmary of Edinburgh, NHS Lothian / School of Biological Sciences, University of Edinburgh / Institute of Genetics and Molecular Medicine, University of Edinburgh",COVID-19 Genomics UK (COG-UK) Consortium,McHugh M et al
EPI_ISL_473903,"Virology Department, Royal Infirmary of Edinburgh, NHS Lothian / School of Biological Sciences, University of Edinburgh / Institute of Genetics and Molecular Medicine, University of Edinburgh",COVID-19 Genomics UK (COG-UK) Consortium,McHugh M et al
EPI_ISL_473904,"Virology Department, Royal Infirmary of Edinburgh, NHS Lothian / School of Biological Sciences, University of Edinburgh / Institute of Genetics and Molecular Medicine, University of Edinburgh",COVID-19 Genomics UK (COG-UK) Consortium,McHugh M et al
EPI_ISL_473905,"Virology Department, Royal Infirmary of Edinburgh, NHS Lothian / School of Biological Sciences, University of Edinburgh / Institute of Genetics and Molecular Medicine, University of Edinburgh",COVID-19 Genomics UK (COG-UK) Consortium,McHugh M et al
EPI_ISL_473906,"Virology Department, Royal Infirmary of Edinburgh, NHS Lothian / School of Biological Sciences, University of Edinburgh / Institute of Genetics and Molecular Medicine, University of Edinburgh",COVID-19 Genomics UK (COG-UK) Consortium,McHugh M et al
EPI_ISL_473907,"Virology Department, Royal Infirmary of Edinburgh, NHS Lothian / School of Biological Sciences, University of Edinburgh / Institute of Genetics and Molecular Medicine, University of Edinburgh",COVID-19 Genomics UK (COG-UK) Consortium,McHugh M et al
EPI_ISL_473908,"Virology Department, Royal Infirmary of Edinburgh, NHS Lothian / School of Biological Sciences, University of Edinburgh / Institute of Genetics and Molecular Medicine, University of Edinburgh",COVID-19 Genomics UK (COG-UK) Consortium,McHugh M et al
EPI_ISL_473909,"Virology Department, Royal Infirmary of Edinburgh, NHS Lothian / School of Biological Sciences, University of Edinburgh / Institute of Genetics and Molecular Medicine, University of Edinburgh",COVID-19 Genomics UK (COG-UK) Consortium,McHugh M et al
EPI_ISL_473910,"Virology Department, Royal Infirmary of Edinburgh, NHS Lothian / School of Biological Sciences, University of Edinburgh / Institute of Genetics and Molecular Medicine, University of Edinburgh",COVID-19 Genomics UK (COG-UK) Consortium,McHugh M et al
EPI_ISL_433217,"Virology Department, Royal Infirmary of Edinburgh, NHS Lothian / School of Biological Sciences, University of Edinburgh / Institute of Genetics and Molecular Medicine, University of Edinburgh",COVID-19 Genomics UK (COG-UK) Consortium,McHugh M et al
EPI_ISL_473911,"Virology Department, Royal Infirmary of Edinburgh, NHS Lothian / School of Biological Sciences, University of Edinburgh / Institute of Genetics and Molecular Medicine, University of Edinburgh",COVID-19 Genomics UK (COG-UK) Consortium,McHugh M et al
EPI_ISL_473912,"Virology Department, Royal Infirmary of Edinburgh, NHS Lothian / School of Biological Sciences, University of Edinburgh / Institute of Genetics and Molecular Medicine, University of Edinburgh",COVID-19 Genomics UK (COG-UK) Consortium,McHugh M et al
EPI_ISL_473913,"Virology Department, Royal Infirmary of Edinburgh, NHS Lothian / School of Biological Sciences, University of Edinburgh / Institute of Genetics and Molecular Medicine, University of Edinburgh",COVID-19 Genomics UK (COG-UK) Consortium,McHugh M et al
EPI_ISL_473914,"Virology Department, Royal Infirmary of Edinburgh, NHS Lothian / School of Biological Sciences, University of Edinburgh / Institute of Genetics and Molecular Medicine, University of Edinburgh",COVID-19 Genomics UK (COG-UK) Consortium,McHugh M et al
EPI_ISL_473915,"Virology Department, Royal Infirmary of Edinburgh, NHS Lothian / School of Biological Sciences, University of Edinburgh / Institute of Genetics and Molecular Medicine, University of Edinburgh",COVID-19 Genomics UK (COG-UK) Consortium,McHugh M et al
EPI_ISL_473916,"Virology Department, Royal Infirmary of Edinburgh, NHS Lothian / School of Biological Sciences, University of Edinburgh / Institute of Genetics and Molecular Medicine, University of Edinburgh",COVID-19 Genomics UK (COG-UK) Consortium,McHugh M et al
EPI_ISL_473917,"Virology Department, Royal Infirmary of Edinburgh, NHS Lothian / School of Biological Sciences, University of Edinburgh / Institute of Genetics and Molecular Medicine, University of Edinburgh",COVID-19 Genomics UK (COG-UK) Consortium,McHugh M et al
EPI_ISL_473918,"Virology Department, Royal Infirmary of Edinburgh, NHS Lothian / School of Biological Sciences, University of Edinburgh / Institute of Genetics and Molecular Medicine, University of Edinburgh",COVID-19 Genomics UK (COG-UK) Consortium,McHugh M et al
EPI_ISL_473919,"Virology Department, Royal Infirmary of Edinburgh, NHS Lothian / School of Biological Sciences, University of Edinburgh / Institute of Genetics and Molecular Medicine, University of Edinburgh",COVID-19 Genomics UK (COG-UK) Consortium,McHugh M et al
EPI_ISL_473920,"Virology Department, Royal Infirmary of Edinburgh, NHS Lothian / School of Biological Sciences, University of Edinburgh / Institute of Genetics and Molecular Medicine, University of Edinburgh",COVID-19 Genomics UK (COG-UK) Consortium,McHugh M et al
EPI_ISL_473921,"Virology Department, Royal Infirmary of Edinburgh, NHS Lothian / School of Biological Sciences, University of Edinburgh / Institute of Genetics and Molecular Medicine, University of Edinburgh",COVID-19 Genomics UK (COG-UK) Consortium,McHugh M et al
EPI_ISL_473922,"Virology Department, Royal Infirmary of Edinburgh, NHS Lothian / School of Biological Sciences, University of Edinburgh / Institute of Genetics and Molecular Medicine, University of Edinburgh",COVID-19 Genomics UK (COG-UK) Consortium,McHugh M et al
EPI_ISL_473923,"Virology Department, Royal Infirmary of Edinburgh, NHS Lothian / School of Biological Sciences, University of Edinburgh / Institute of Genetics and Molecular Medicine, University of Edinburgh",COVID-19 Genomics UK (COG-UK) Consortium,McHugh M et al
EPI_ISL_473924,"Virology Department, Royal Infirmary of Edinburgh, NHS Lothian / School of Biological Sciences, University of Edinburgh / Institute of Genetics and Molecular Medicine, University of Edinburgh",COVID-19 Genomics UK (COG-UK) Consortium,McHugh M et al
EPI_ISL_473925,"Virology Department, Royal Infirmary of Edinburgh, NHS Lothian / School of Biological Sciences, University of Edinburgh / Institute of Genetics and Molecular Medicine, University of Edinburgh",COVID-19 Genomics UK (COG-UK) Consortium,McHugh M et al
EPI_ISL_473926,"Virology Department, Royal Infirmary of Edinburgh, NHS Lothian / School of Biological Sciences, University of Edinburgh / Institute of Genetics and Molecular Medicine, University of Edinburgh",COVID-19 Genomics UK (COG-UK) Consortium,McHugh M et al
EPI_ISL_473927,"Virology Department, Royal Infirmary of Edinburgh, NHS Lothian / School of Biological Sciences, University of Edinburgh / Institute of Genetics and Molecular Medicine, University of Edinburgh",COVID-19 Genomics UK (COG-UK) Consortium,McHugh M et al
EPI_ISL_473928,"Virology Department, Royal Infirmary of Edinburgh, NHS Lothian / School of Biological Sciences, University of Edinburgh / Institute of Genetics and Molecular Medicine, University of Edinburgh",COVID-19 Genomics UK (COG-UK) Consortium,McHugh M et al
EPI_ISL_473929,"Virology Department, Royal Infirmary of Edinburgh, NHS Lothian / School of Biological Sciences, University of Edinburgh / Institute of Genetics and Molecular Medicine, University of Edinburgh",COVID-19 Genomics UK (COG-UK) Consortium,McHugh M et al
EPI_ISL_473930,"Virology Department, Royal Infirmary of Edinburgh, NHS Lothian / School of Biological Sciences, University of Edinburgh / Institute of Genetics and Molecular Medicine, University of Edinburgh",COVID-19 Genomics UK (COG-UK) Consortium,McHugh M et al
EPI_ISL_433218,"Virology Department, Royal Infirmary of Edinburgh, NHS Lothian / School of Biological Sciences, University of Edinburgh / Institute of Genetics and Molecular Medicine, University of Edinburgh",COVID-19 Genomics UK (COG-UK) Consortium,McHugh M et al
EPI_ISL_473931,"Virology Department, Royal Infirmary of Edinburgh, NHS Lothian / School of Biological Sciences, University of Edinburgh / Institute of Genetics and Molecular Medicine, University of Edinburgh",COVID-19 Genomics UK (COG-UK) Consortium,McHugh M et al
EPI_ISL_473932,"Virology Department, Royal Infirmary of Edinburgh, NHS Lothian / School of Biological Sciences, University of Edinburgh / Institute of Genetics and Molecular Medicine, University of Edinburgh",COVID-19 Genomics UK (COG-UK) Consortium,McHugh M et al
EPI_ISL_478237,"Virology Department, Royal Infirmary of Edinburgh, NHS Lothian / School of Biological Sciences, University of Edinburgh / Institute of Genetics and Molecular Medicine, University of Edinburgh",COVID-19 Genomics UK (COG-UK) Consortium,McHugh M et al
EPI_ISL_478238,"Virology Department, Royal Infirmary of Edinburgh, NHS Lothian / School of Biological Sciences, University of Edinburgh / Institute of Genetics and Molecular Medicine, University of Edinburgh",COVID-19 Genomics UK (COG-UK) Consortium,McHugh M et al
EPI_ISL_478239,"Virology Department, Royal Infirmary of Edinburgh, NHS Lothian / School of Biological Sciences, University of Edinburgh / Institute of Genetics and Molecular Medicine, University of Edinburgh",COVID-19 Genomics UK (COG-UK) Consortium,McHugh M et al
EPI_ISL_478240,"Virology Department, Royal Infirmary of Edinburgh, NHS Lothian / School of Biological Sciences, University of Edinburgh / Institute of Genetics and Molecular Medicine, University of Edinburgh",COVID-19 Genomics UK (COG-UK) Consortium,McHugh M et al
EPI_ISL_473933,"Virology Department, Royal Infirmary of Edinburgh, NHS Lothian / School of Biological Sciences, University of Edinburgh / Institute of Genetics and Molecular Medicine, University of Edinburgh",COVID-19 Genomics UK (COG-UK) Consortium,McHugh M et al
EPI_ISL_478241,"Virology Department, Royal Infirmary of Edinburgh, NHS Lothian / School of Biological Sciences, University of Edinburgh / Institute of Genetics and Molecular Medicine, University of Edinburgh",COVID-19 Genomics UK (COG-UK) Consortium,McHugh M et al
EPI_ISL_478242,"Virology Department, Royal Infirmary of Edinburgh, NHS Lothian / School of Biological Sciences, University of Edinburgh / Institute of Genetics and Molecular Medicine, University of Edinburgh",COVID-19 Genomics UK (COG-UK) Consortium,McHugh M et al
EPI_ISL_433219,"Virology Department, Royal Infirmary of Edinburgh, NHS Lothian / School of Biological Sciences, University of Edinburgh / Institute of Genetics and Molecular Medicine, University of Edinburgh",COVID-19 Genomics UK (COG-UK) Consortium,McHugh M et al
EPI_ISL_433220,"Virology Department, Royal Infirmary of Edinburgh, NHS Lothian / School of Biological Sciences, University of Edinburgh / Institute of Genetics and Molecular Medicine, University of Edinburgh",COVID-19 Genomics UK (COG-UK) Consortium,McHugh M et al
EPI_ISL_473934,"Virology Department, Royal Infirmary of Edinburgh, NHS Lothian / School of Biological Sciences, University of Edinburgh / Institute of Genetics and Molecular Medicine, University of Edinburgh",COVID-19 Genomics UK (COG-UK) Consortium,McHugh M et al
EPI_ISL_473935,"Virology Department, Royal Infirmary of Edinburgh, NHS Lothian / School of Biological Sciences, University of Edinburgh / Institute of Genetics and Molecular Medicine, University of Edinburgh",COVID-19 Genomics UK (COG-UK) Consortium,McHugh M et al
EPI_ISL_473936,"Virology Department, Royal Infirmary of Edinburgh, NHS Lothian / School of Biological Sciences, University of Edinburgh / Institute of Genetics and Molecular Medicine, University of Edinburgh",COVID-19 Genomics UK (COG-UK) Consortium,McHugh M et al
EPI_ISL_473937,"Virology Department, Royal Infirmary of Edinburgh, NHS Lothian / School of Biological Sciences, University of Edinburgh / Institute of Genetics and Molecular Medicine, University of Edinburgh",COVID-19 Genomics UK (COG-UK) Consortium,McHugh M et al
EPI_ISL_473938,"Virology Department, Royal Infirmary of Edinburgh, NHS Lothian / School of Biological Sciences, University of Edinburgh / Institute of Genetics and Molecular Medicine, University of Edinburgh",COVID-19 Genomics UK (COG-UK) Consortium,McHugh M et al
EPI_ISL_473939,"Virology Department, Royal Infirmary of Edinburgh, NHS Lothian / School of Biological Sciences, University of Edinburgh / Institute of Genetics and Molecular Medicine, University of Edinburgh",COVID-19 Genomics UK (COG-UK) Consortium,McHugh M et al
EPI_ISL_473940,"Virology Department, Royal Infirmary of Edinburgh, NHS Lothian / School of Biological Sciences, University of Edinburgh / Institute of Genetics and Molecular Medicine, University of Edinburgh",COVID-19 Genomics UK (COG-UK) Consortium,McHugh M et al
EPI_ISL_473941,"Virology Department, Royal Infirmary of Edinburgh, NHS Lothian / School of Biological Sciences, University of Edinburgh / Institute of Genetics and Molecular Medicine, University of Edinburgh",COVID-19 Genomics UK (COG-UK) Consortium,McHugh M et al
EPI_ISL_473942,"Virology Department, Royal Infirmary of Edinburgh, NHS Lothian / School of Biological Sciences, University of Edinburgh / Institute of Genetics and Molecular Medicine, University of Edinburgh",COVID-19 Genomics UK (COG-UK) Consortium,McHugh M et al
EPI_ISL_473943,"Virology Department, Royal Infirmary of Edinburgh, NHS Lothian / School of Biological Sciences, University of Edinburgh / Institute of Genetics and Molecular Medicine, University of Edinburgh",COVID-19 Genomics UK (COG-UK) Consortium,McHugh M et al
EPI_ISL_473944,"Virology Department, Royal Infirmary of Edinburgh, NHS Lothian / School of Biological Sciences, University of Edinburgh / Institute of Genetics and Molecular Medicine, University of Edinburgh",COVID-19 Genomics UK (COG-UK) Consortium,McHugh M et al
EPI_ISL_473946,"Virology Department, Royal Infirmary of Edinburgh, NHS Lothian / School of Biological Sciences, University of Edinburgh / Institute of Genetics and Molecular Medicine, University of Edinburgh",COVID-19 Genomics UK (COG-UK) Consortium,McHugh M et al
EPI_ISL_473947,"Virology Department, Royal Infirmary of Edinburgh, NHS Lothian / School of Biological Sciences, University of Edinburgh / Institute of Genetics and Molecular Medicine, University of Edinburgh",COVID-19 Genomics UK (COG-UK) Consortium,McHugh M et al
EPI_ISL_478243,"Virology Department, Royal Infirmary of Edinburgh, NHS Lothian / School of Biological Sciences, University of Edinburgh / Institute of Genetics and Molecular Medicine, University of Edinburgh",COVID-19 Genomics UK (COG-UK) Consortium,McHugh M et al
EPI_ISL_473948,"Virology Department, Royal Infirmary of Edinburgh, NHS Lothian / School of Biological Sciences, University of Edinburgh / Institute of Genetics and Molecular Medicine, University of Edinburgh",COVID-19 Genomics UK (COG-UK) Consortium,McHugh M et al
EPI_ISL_473949,"Virology Department, Royal Infirmary of Edinburgh, NHS Lothian / School of Biological Sciences, University of Edinburgh / Institute of Genetics and Molecular Medicine, University of Edinburgh",COVID-19 Genomics UK (COG-UK) Consortium,McHugh M et al
EPI_ISL_473950,"Virology Department, Royal Infirmary of Edinburgh, NHS Lothian / School of Biological Sciences, University of Edinburgh / Institute of Genetics and Molecular Medicine, University of Edinburgh",COVID-19 Genomics UK (COG-UK) Consortium,McHugh M et al
EPI_ISL_473951,"Virology Department, Royal Infirmary of Edinburgh, NHS Lothian / School of Biological Sciences, University of Edinburgh / Institute of Genetics and Molecular Medicine, University of Edinburgh",COVID-19 Genomics UK (COG-UK) Consortium,McHugh M et al
EPI_ISL_473952,"Virology Department, Royal Infirmary of Edinburgh, NHS Lothian / School of Biological Sciences, University of Edinburgh / Institute of Genetics and Molecular Medicine, University of Edinburgh",COVID-19 Genomics UK (COG-UK) Consortium,McHugh M et al
EPI_ISL_473953,"Virology Department, Royal Infirmary of Edinburgh, NHS Lothian / School of Biological Sciences, University of Edinburgh / Institute of Genetics and Molecular Medicine, University of Edinburgh",COVID-19 Genomics UK (COG-UK) Consortium,McHugh M et al
EPI_ISL_473954,"Virology Department, Royal Infirmary of Edinburgh, NHS Lothian / School of Biological Sciences, University of Edinburgh / Institute of Genetics and Molecular Medicine, University of Edinburgh",COVID-19 Genomics UK (COG-UK) Consortium,McHugh M et al
EPI_ISL_473955,"Virology Department, Royal Infirmary of Edinburgh, NHS Lothian / School of Biological Sciences, University of Edinburgh / Institute of Genetics and Molecular Medicine, University of Edinburgh",COVID-19 Genomics UK (COG-UK) Consortium,McHugh M et al
EPI_ISL_478244,"Virology Department, Royal Infirmary of Edinburgh, NHS Lothian / School of Biological Sciences, University of Edinburgh / Institute of Genetics and Molecular Medicine, University of Edinburgh",COVID-19 Genomics UK (COG-UK) Consortium,McHugh M et al
EPI_ISL_478245,"Virology Department, Royal Infirmary of Edinburgh, NHS Lothian / School of Biological Sciences, University of Edinburgh / Institute of Genetics and Molecular Medicine, University of Edinburgh",COVID-19 Genomics UK (COG-UK) Consortium,McHugh M et al
EPI_ISL_478246,"Virology Department, Royal Infirmary of Edinburgh, NHS Lothian / School of Biological Sciences, University of Edinburgh / Institute of Genetics and Molecular Medicine, University of Edinburgh",COVID-19 Genomics UK (COG-UK) Consortium,McHugh M et al
EPI_ISL_478247,"Virology Department, Royal Infirmary of Edinburgh, NHS Lothian / School of Biological Sciences, University of Edinburgh / Institute of Genetics and Molecular Medicine, University of Edinburgh",COVID-19 Genomics UK (COG-UK) Consortium,McHugh M et al
EPI_ISL_478248,"Virology Department, Royal Infirmary of Edinburgh, NHS Lothian / School of Biological Sciences, University of Edinburgh / Institute of Genetics and Molecular Medicine, University of Edinburgh",COVID-19 Genomics UK (COG-UK) Consortium,McHugh M et al
EPI_ISL_478249,"Virology Department, Royal Infirmary of Edinburgh, NHS Lothian / School of Biological Sciences, University of Edinburgh / Institute of Genetics and Molecular Medicine, University of Edinburgh",COVID-19 Genomics UK (COG-UK) Consortium,McHugh M et al
EPI_ISL_478250,"Virology Department, Royal Infirmary of Edinburgh, NHS Lothian / School of Biological Sciences, University of Edinburgh / Institute of Genetics and Molecular Medicine, University of Edinburgh",COVID-19 Genomics UK (COG-UK) Consortium,McHugh M et al
EPI_ISL_433221,"Virology Department, Royal Infirmary of Edinburgh, NHS Lothian / School of Biological Sciences, University of Edinburgh / Institute of Genetics and Molecular Medicine, University of Edinburgh",COVID-19 Genomics UK (COG-UK) Consortium,McHugh M et al
EPI_ISL_478251,"Virology Department, Royal Infirmary of Edinburgh, NHS Lothian / School of Biological Sciences, University of Edinburgh / Institute of Genetics and Molecular Medicine, University of Edinburgh",COVID-19 Genomics UK (COG-UK) Consortium,McHugh M et al
EPI_ISL_478252,"Virology Department, Royal Infirmary of Edinburgh, NHS Lothian / School of Biological Sciences, University of Edinburgh / Institute of Genetics and Molecular Medicine, University of Edinburgh",COVID-19 Genomics UK (COG-UK) Consortium,McHugh M et al
EPI_ISL_478254,"Virology Department, Royal Infirmary of Edinburgh, NHS Lothian / School of Biological Sciences, University of Edinburgh / Institute of Genetics and Molecular Medicine, University of Edinburgh",COVID-19 Genomics UK (COG-UK) Consortium,McHugh M et al
EPI_ISL_478255,"Virology Department, Royal Infirmary of Edinburgh, NHS Lothian / School of Biological Sciences, University of Edinburgh / Institute of Genetics and Molecular Medicine, University of Edinburgh",COVID-19 Genomics UK (COG-UK) Consortium,McHugh M et al
EPI_ISL_478256,"Virology Department, Royal Infirmary of Edinburgh, NHS Lothian / School of Biological Sciences, University of Edinburgh / Institute of Genetics and Molecular Medicine, University of Edinburgh",COVID-19 Genomics UK (COG-UK) Consortium,McHugh M et al
EPI_ISL_478257,"Virology Department, Royal Infirmary of Edinburgh, NHS Lothian / School of Biological Sciences, University of Edinburgh / Institute of Genetics and Molecular Medicine, University of Edinburgh",COVID-19 Genomics UK (COG-UK) Consortium,McHugh M et al
EPI_ISL_478258,"Virology Department, Royal Infirmary of Edinburgh, NHS Lothian / School of Biological Sciences, University of Edinburgh / Institute of Genetics and Molecular Medicine, University of Edinburgh",COVID-19 Genomics UK (COG-UK) Consortium,McHugh M et al
EPI_ISL_478259,"Virology Department, Royal Infirmary of Edinburgh, NHS Lothian / School of Biological Sciences, University of Edinburgh / Institute of Genetics and Molecular Medicine, University of Edinburgh",COVID-19 Genomics UK (COG-UK) Consortium,McHugh M et al
EPI_ISL_478260,"Virology Department, Royal Infirmary of Edinburgh, NHS Lothian / School of Biological Sciences, University of Edinburgh / Institute of Genetics and Molecular Medicine, University of Edinburgh",COVID-19 Genomics UK (COG-UK) Consortium,McHugh M et al
EPI_ISL_478261,"Virology Department, Royal Infirmary of Edinburgh, NHS Lothian / School of Biological Sciences, University of Edinburgh / Institute of Genetics and Molecular Medicine, University of Edinburgh",COVID-19 Genomics UK (COG-UK) Consortium,McHugh M et al
EPI_ISL_478262,"Virology Department, Royal Infirmary of Edinburgh, NHS Lothian / School of Biological Sciences, University of Edinburgh / Institute of Genetics and Molecular Medicine, University of Edinburgh",COVID-19 Genomics UK (COG-UK) Consortium,McHugh M et al
EPI_ISL_478263,"Virology Department, Royal Infirmary of Edinburgh, NHS Lothian / School of Biological Sciences, University of Edinburgh / Institute of Genetics and Molecular Medicine, University of Edinburgh",COVID-19 Genomics UK (COG-UK) Consortium,McHugh M et al
EPI_ISL_478264,"Virology Department, Royal Infirmary of Edinburgh, NHS Lothian / School of Biological Sciences, University of Edinburgh / Institute of Genetics and Molecular Medicine, University of Edinburgh",COVID-19 Genomics UK (COG-UK) Consortium,McHugh M et al
EPI_ISL_478265,"Virology Department, Royal Infirmary of Edinburgh, NHS Lothian / School of Biological Sciences, University of Edinburgh / Institute of Genetics and Molecular Medicine, University of Edinburgh",COVID-19 Genomics UK (COG-UK) Consortium,McHugh M et al
EPI_ISL_478266,"Virology Department, Royal Infirmary of Edinburgh, NHS Lothian / School of Biological Sciences, University of Edinburgh / Institute of Genetics and Molecular Medicine, University of Edinburgh",COVID-19 Genomics UK (COG-UK) Consortium,McHugh M et al
EPI_ISL_478267,"Virology Department, Royal Infirmary of Edinburgh, NHS Lothian / School of Biological Sciences, University of Edinburgh / Institute of Genetics and Molecular Medicine, University of Edinburgh",COVID-19 Genomics UK (COG-UK) Consortium,McHugh M et al
EPI_ISL_478268,"Virology Department, Royal Infirmary of Edinburgh, NHS Lothian / School of Biological Sciences, University of Edinburgh / Institute of Genetics and Molecular Medicine, University of Edinburgh",COVID-19 Genomics UK (COG-UK) Consortium,McHugh M et al
EPI_ISL_478269,"Virology Department, Royal Infirmary of Edinburgh, NHS Lothian / School of Biological Sciences, University of Edinburgh / Institute of Genetics and Molecular Medicine, University of Edinburgh",COVID-19 Genomics UK (COG-UK) Consortium,McHugh M et al
EPI_ISL_478270,"Virology Department, Royal Infirmary of Edinburgh, NHS Lothian / School of Biological Sciences, University of Edinburgh / Institute of Genetics and Molecular Medicine, University of Edinburgh",COVID-19 Genomics UK (COG-UK) Consortium,McHugh M et al
EPI_ISL_478271,"Virology Department, Royal Infirmary of Edinburgh, NHS Lothian / School of Biological Sciences, University of Edinburgh / Institute of Genetics and Molecular Medicine, University of Edinburgh",COVID-19 Genomics UK (COG-UK) Consortium,McHugh M et al
EPI_ISL_478272,"Virology Department, Royal Infirmary of Edinburgh, NHS Lothian / School of Biological Sciences, University of Edinburgh / Institute of Genetics and Molecular Medicine, University of Edinburgh",COVID-19 Genomics UK (COG-UK) Consortium,McHugh M et al
EPI_ISL_478273,"Virology Department, Royal Infirmary of Edinburgh, NHS Lothian / School of Biological Sciences, University of Edinburgh / Institute of Genetics and Molecular Medicine, University of Edinburgh",COVID-19 Genomics UK (COG-UK) Consortium,McHugh M et al
EPI_ISL_433222,"Virology Department, Royal Infirmary of Edinburgh, NHS Lothian / School of Biological Sciences, University of Edinburgh / Institute of Genetics and Molecular Medicine, University of Edinburgh",COVID-19 Genomics UK (COG-UK) Consortium,McHugh M et al
EPI_ISL_433223,"Virology Department, Royal Infirmary of Edinburgh, NHS Lothian / School of Biological Sciences, University of Edinburgh / Institute of Genetics and Molecular Medicine, University of Edinburgh",COVID-19 Genomics UK (COG-UK) Consortium,McHugh M et al
EPI_ISL_433224,"Virology Department, Royal Infirmary of Edinburgh, NHS Lothian / School of Biological Sciences, University of Edinburgh / Institute of Genetics and Molecular Medicine, University of Edinburgh",COVID-19 Genomics UK (COG-UK) Consortium,McHugh M et al
EPI_ISL_433225,"Virology Department, Royal Infirmary of Edinburgh, NHS Lothian / School of Biological Sciences, University of Edinburgh / Institute of Genetics and Molecular Medicine, University of Edinburgh",COVID-19 Genomics UK (COG-UK) Consortium,McHugh M et al
EPI_ISL_433226,"Virology Department, Royal Infirmary of Edinburgh, NHS Lothian / School of Biological Sciences, University of Edinburgh / Institute of Genetics and Molecular Medicine, University of Edinburgh",COVID-19 Genomics UK (COG-UK) Consortium,McHugh M et al
EPI_ISL_457015,"Virology Department, Royal Infirmary of Edinburgh, NHS Lothian / School of Biological Sciences, University of Edinburgh / Institute of Genetics and Molecular Medicine, University of Edinburgh",COVID-19 Genomics UK (COG-UK) Consortium,McHugh M et al
```
