## Supplementary material for "Establishment & lineage dynamics of the SARS-CoV-2 epidemic in the UK": GISAID acknowledgments table (part 6 of 7)

```
EPI_ISL_433227,"Virology Department, Royal Infirmary of Edinburgh, NHS Lothian / School of Biological Sciences, University of Edinburgh / Institute of Genetics and Molecular Medicine, University of Edinburgh",COVID-19 Genomics UK (COG-UK) Consortium,McHugh M et al
EPI_ISL_433228,"Virology Department, Royal Infirmary of Edinburgh, NHS Lothian / School of Biological Sciences, University of Edinburgh / Institute of Genetics and Molecular Medicine, University of Edinburgh",COVID-19 Genomics UK (COG-UK) Consortium,McHugh M et al
EPI_ISL_433229,"Virology Department, Royal Infirmary of Edinburgh, NHS Lothian / School of Biological Sciences, University of Edinburgh / Institute of Genetics and Molecular Medicine, University of Edinburgh",COVID-19 Genomics UK (COG-UK) Consortium,McHugh M et al
EPI_ISL_433231,"Virology Department, Royal Infirmary of Edinburgh, NHS Lothian / School of Biological Sciences, University of Edinburgh / Institute of Genetics and Molecular Medicine, University of Edinburgh",COVID-19 Genomics UK (COG-UK) Consortium,McHugh M et al
EPI_ISL_433233,"Virology Department, Royal Infirmary of Edinburgh, NHS Lothian / School of Biological Sciences, University of Edinburgh / Institute of Genetics and Molecular Medicine, University of Edinburgh",COVID-19 Genomics UK (COG-UK) Consortium,McHugh M et al
EPI_ISL_433234,"Virology Department, Royal Infirmary of Edinburgh, NHS Lothian / School of Biological Sciences, University of Edinburgh / Institute of Genetics and Molecular Medicine, University of Edinburgh",COVID-19 Genomics UK (COG-UK) Consortium,McHugh M et al
EPI_ISL_433236,"Virology Department, Royal Infirmary of Edinburgh, NHS Lothian / School of Biological Sciences, University of Edinburgh / Institute of Genetics and Molecular Medicine, University of Edinburgh",COVID-19 Genomics UK (COG-UK) Consortium,McHugh M et al
EPI_ISL_457016,"Virology Department, Royal Infirmary of Edinburgh, NHS Lothian / School of Biological Sciences, University of Edinburgh / Institute of Genetics and Molecular Medicine, University of Edinburgh",COVID-19 Genomics UK (COG-UK) Consortium,McHugh M et al
EPI_ISL_433237,"Virology Department, Royal Infirmary of Edinburgh, NHS Lothian / School of Biological Sciences, University of Edinburgh / Institute of Genetics and Molecular Medicine, University of Edinburgh",COVID-19 Genomics UK (COG-UK) Consortium,McHugh M et al
EPI_ISL_433238,"Virology Department, Royal Infirmary of Edinburgh, NHS Lothian / School of Biological Sciences, University of Edinburgh / Institute of Genetics and Molecular Medicine, University of Edinburgh",COVID-19 Genomics UK (COG-UK) Consortium,McHugh M et al
EPI_ISL_433239,"Virology Department, Royal Infirmary of Edinburgh, NHS Lothian / School of Biological Sciences, University of Edinburgh / Institute of Genetics and Molecular Medicine, University of Edinburgh",COVID-19 Genomics UK (COG-UK) Consortium,McHugh M et al
EPI_ISL_433240,"Virology Department, Royal Infirmary of Edinburgh, NHS Lothian / School of Biological Sciences, University of Edinburgh / Institute of Genetics and Molecular Medicine, University of Edinburgh",COVID-19 Genomics UK (COG-UK) Consortium,McHugh M et al
EPI_ISL_433241,"Virology Department, Royal Infirmary of Edinburgh, NHS Lothian / School of Biological Sciences, University of Edinburgh / Institute of Genetics and Molecular Medicine, University of Edinburgh",COVID-19 Genomics UK (COG-UK) Consortium,McHugh M et al
EPI_ISL_433242,"Virology Department, Royal Infirmary of Edinburgh, NHS Lothian / School of Biological Sciences, University of Edinburgh / Institute of Genetics and Molecular Medicine, University of Edinburgh",COVID-19 Genomics UK (COG-UK) Consortium,McHugh M et al
EPI_ISL_433243,"Virology Department, Royal Infirmary of Edinburgh, NHS Lothian / School of Biological Sciences, University of Edinburgh / Institute of Genetics and Molecular Medicine, University of Edinburgh",COVID-19 Genomics UK (COG-UK) Consortium,McHugh M et al
EPI_ISL_433244,"Virology Department, Royal Infirmary of Edinburgh, NHS Lothian / School of Biological Sciences, University of Edinburgh / Institute of Genetics and Molecular Medicine, University of Edinburgh",COVID-19 Genomics UK (COG-UK) Consortium,McHugh M et al
EPI_ISL_433245,"Virology Department, Royal Infirmary of Edinburgh, NHS Lothian / School of Biological Sciences, University of Edinburgh / Institute of Genetics and Molecular Medicine, University of Edinburgh",COVID-19 Genomics UK (COG-UK) Consortium,McHugh M et al
EPI_ISL_433246,"Virology Department, Royal Infirmary of Edinburgh, NHS Lothian / School of Biological Sciences, University of Edinburgh / Institute of Genetics and Molecular Medicine, University of Edinburgh",COVID-19 Genomics UK (COG-UK) Consortium,McHugh M et al
EPI_ISL_433247,"Virology Department, Royal Infirmary of Edinburgh, NHS Lothian / School of Biological Sciences, University of Edinburgh / Institute of Genetics and Molecular Medicine, University of Edinburgh",COVID-19 Genomics UK (COG-UK) Consortium,McHugh M et al
EPI_ISL_433248,"Virology Department, Royal Infirmary of Edinburgh, NHS Lothian / School of Biological Sciences, University of Edinburgh / Institute of Genetics and Molecular Medicine, University of Edinburgh",COVID-19 Genomics UK (COG-UK) Consortium,McHugh M et al
EPI_ISL_457017,"Virology Department, Royal Infirmary of Edinburgh, NHS Lothian / School of Biological Sciences, University of Edinburgh / Institute of Genetics and Molecular Medicine, University of Edinburgh",COVID-19 Genomics UK (COG-UK) Consortium,McHugh M et al
EPI_ISL_457018,"Virology Department, Royal Infirmary of Edinburgh, NHS Lothian / School of Biological Sciences, University of Edinburgh / Institute of Genetics and Molecular Medicine, University of Edinburgh",COVID-19 Genomics UK (COG-UK) Consortium,McHugh M et al
EPI_ISL_433249,"Virology Department, Royal Infirmary of Edinburgh, NHS Lothian / School of Biological Sciences, University of Edinburgh / Institute of Genetics and Molecular Medicine, University of Edinburgh",COVID-19 Genomics UK (COG-UK) Consortium,McHugh M et al
EPI_ISL_457019,"Virology Department, Royal Infirmary of Edinburgh, NHS Lothian / School of Biological Sciences, University of Edinburgh / Institute of Genetics and Molecular Medicine, University of Edinburgh",COVID-19 Genomics UK (COG-UK) Consortium,McHugh M et al
EPI_ISL_457020,"Virology Department, Royal Infirmary of Edinburgh, NHS Lothian / School of Biological Sciences, University of Edinburgh / Institute of Genetics and Molecular Medicine, University of Edinburgh",COVID-19 Genomics UK (COG-UK) Consortium,McHugh M et al
EPI_ISL_461762,"Virology Department, Royal Infirmary of Edinburgh, NHS Lothian / School of Biological Sciences, University of Edinburgh / Institute of Genetics and Molecular Medicine, University of Edinburgh",COVID-19 Genomics UK (COG-UK) Consortium,McHugh M et al
EPI_ISL_433250,"Virology Department, Royal Infirmary of Edinburgh, NHS Lothian / School of Biological Sciences, University of Edinburgh / Institute of Genetics and Molecular Medicine, University of Edinburgh",COVID-19 Genomics UK (COG-UK) Consortium,McHugh M et al
EPI_ISL_439671,"Virology Department, Royal Infirmary of Edinburgh, NHS Lothian / School of Biological Sciences, University of Edinburgh / Institute of Genetics and Molecular Medicine, University of Edinburgh",COVID-19 Genomics UK (COG-UK) Consortium,McHugh M et al
EPI_ISL_433253,"Virology Department, Royal Infirmary of Edinburgh, NHS Lothian / School of Biological Sciences, University of Edinburgh / Institute of Genetics and Molecular Medicine, University of Edinburgh",COVID-19 Genomics UK (COG-UK) Consortium,McHugh M et al
EPI_ISL_433254,"Virology Department, Royal Infirmary of Edinburgh, NHS Lothian / School of Biological Sciences, University of Edinburgh / Institute of Genetics and Molecular Medicine, University of Edinburgh",COVID-19 Genomics UK (COG-UK) Consortium,McHugh M et al
EPI_ISL_433255,"Virology Department, Royal Infirmary of Edinburgh, NHS Lothian / School of Biological Sciences, University of Edinburgh / Institute of Genetics and Molecular Medicine, University of Edinburgh",COVID-19 Genomics UK (COG-UK) Consortium,McHugh M et al
EPI_ISL_433256,"Virology Department, Royal Infirmary of Edinburgh, NHS Lothian / School of Biological Sciences, University of Edinburgh / Institute of Genetics and Molecular Medicine, University of Edinburgh",COVID-19 Genomics UK (COG-UK) Consortium,McHugh M et al
EPI_ISL_433257,"Virology Department, Royal Infirmary of Edinburgh, NHS Lothian / School of Biological Sciences, University of Edinburgh / Institute of Genetics and Molecular Medicine, University of Edinburgh",COVID-19 Genomics UK (COG-UK) Consortium,McHugh M et al
EPI_ISL_433258,"Virology Department, Royal Infirmary of Edinburgh, NHS Lothian / School of Biological Sciences, University of Edinburgh / Institute of Genetics and Molecular Medicine, University of Edinburgh",COVID-19 Genomics UK (COG-UK) Consortium,McHugh M et al
EPI_ISL_433259,"Virology Department, Royal Infirmary of Edinburgh, NHS Lothian / School of Biological Sciences, University of Edinburgh / Institute of Genetics and Molecular Medicine, University of Edinburgh",COVID-19 Genomics UK (COG-UK) Consortium,McHugh M et al
EPI_ISL_433260,"Virology Department, Royal Infirmary of Edinburgh, NHS Lothian / School of Biological Sciences, University of Edinburgh / Institute of Genetics and Molecular Medicine, University of Edinburgh",COVID-19 Genomics UK (COG-UK) Consortium,McHugh M et al
EPI_ISL_433261,"Virology Department, Royal Infirmary of Edinburgh, NHS Lothian / School of Biological Sciences, University of Edinburgh / Institute of Genetics and Molecular Medicine, University of Edinburgh",COVID-19 Genomics UK (COG-UK) Consortium,McHugh M et al
EPI_ISL_433262,"Virology Department, Royal Infirmary of Edinburgh, NHS Lothian / School of Biological Sciences, University of Edinburgh / Institute of Genetics and Molecular Medicine, University of Edinburgh",COVID-19 Genomics UK (COG-UK) Consortium,McHugh M et al
EPI_ISL_433263,"Virology Department, Royal Infirmary of Edinburgh, NHS Lothian / School of Biological Sciences, University of Edinburgh / Institute of Genetics and Molecular Medicine, University of Edinburgh",COVID-19 Genomics UK (COG-UK) Consortium,McHugh M et al
EPI_ISL_433264,"Virology Department, Royal Infirmary of Edinburgh, NHS Lothian / School of Biological Sciences, University of Edinburgh / Institute of Genetics and Molecular Medicine, University of Edinburgh",COVID-19 Genomics UK (COG-UK) Consortium,McHugh M et al
EPI_ISL_433265,"Virology Department, Royal Infirmary of Edinburgh, NHS Lothian / School of Biological Sciences, University of Edinburgh / Institute of Genetics and Molecular Medicine, University of Edinburgh",COVID-19 Genomics UK (COG-UK) Consortium,McHugh M et al
EPI_ISL_433266,"Virology Department, Royal Infirmary of Edinburgh, NHS Lothian / School of Biological Sciences, University of Edinburgh / Institute of Genetics and Molecular Medicine, University of Edinburgh",COVID-19 Genomics UK (COG-UK) Consortium,McHugh M et al
EPI_ISL_433267,"Virology Department, Royal Infirmary of Edinburgh, NHS Lothian / School of Biological Sciences, University of Edinburgh / Institute of Genetics and Molecular Medicine, University of Edinburgh",COVID-19 Genomics UK (COG-UK) Consortium,McHugh M et al
EPI_ISL_457021,"Virology Department, Royal Infirmary of Edinburgh, NHS Lothian / School of Biological Sciences, University of Edinburgh / Institute of Genetics and Molecular Medicine, University of Edinburgh",COVID-19 Genomics UK (COG-UK) Consortium,McHugh M et al
EPI_ISL_432868,"Virology Department, Royal Infirmary of Edinburgh, NHS Lothian / School of Biological Sciences, University of Edinburgh / Institute of Genetics and Molecular Medicine, University of Edinburgh",COVID-19 Genomics UK (COG-UK) Consortium,McHugh M et al
EPI_ISL_432869,"Virology Department, Royal Infirmary of Edinburgh, NHS Lothian / School of Biological Sciences, University of Edinburgh / Institute of Genetics and Molecular Medicine, University of Edinburgh",COVID-19 Genomics UK (COG-UK) Consortium,McHugh M et al
EPI_ISL_432870,"Virology Department, Royal Infirmary of Edinburgh, NHS Lothian / School of Biological Sciences, University of Edinburgh / Institute of Genetics and Molecular Medicine, University of Edinburgh",COVID-19 Genomics UK (COG-UK) Consortium,McHugh M et al
EPI_ISL_432871,"Virology Department, Royal Infirmary of Edinburgh, NHS Lothian / School of Biological Sciences, University of Edinburgh / Institute of Genetics and Molecular Medicine, University of Edinburgh",COVID-19 Genomics UK (COG-UK) Consortium,McHugh M et al
EPI_ISL_432872,"Virology Department, Royal Infirmary of Edinburgh, NHS Lothian / School of Biological Sciences, University of Edinburgh / Institute of Genetics and Molecular Medicine, University of Edinburgh",COVID-19 Genomics UK (COG-UK) Consortium,McHugh M et al
EPI_ISL_432873,"Virology Department, Royal Infirmary of Edinburgh, NHS Lothian / School of Biological Sciences, University of Edinburgh / Institute of Genetics and Molecular Medicine, University of Edinburgh",COVID-19 Genomics UK (COG-UK) Consortium,McHugh M et al
EPI_ISL_432874,"Virology Department, Royal Infirmary of Edinburgh, NHS Lothian / School of Biological Sciences, University of Edinburgh / Institute of Genetics and Molecular Medicine, University of Edinburgh",COVID-19 Genomics UK (COG-UK) Consortium,McHugh M et al
EPI_ISL_432875,"Virology Department, Royal Infirmary of Edinburgh, NHS Lothian / School of Biological Sciences, University of Edinburgh / Institute of Genetics and Molecular Medicine, University of Edinburgh",COVID-19 Genomics UK (COG-UK) Consortium,McHugh M et al
EPI_ISL_432876,"Virology Department, Royal Infirmary of Edinburgh, NHS Lothian / School of Biological Sciences, University of Edinburgh / Institute of Genetics and Molecular Medicine, University of Edinburgh",COVID-19 Genomics UK (COG-UK) Consortium,McHugh M et al
EPI_ISL_432877,"Virology Department, Royal Infirmary of Edinburgh, NHS Lothian / School of Biological Sciences, University of Edinburgh / Institute of Genetics and Molecular Medicine, University of Edinburgh",COVID-19 Genomics UK (COG-UK) Consortium,McHugh M et al
EPI_ISL_432878,"Virology Department, Royal Infirmary of Edinburgh, NHS Lothian / School of Biological Sciences, University of Edinburgh / Institute of Genetics and Molecular Medicine, University of Edinburgh",COVID-19 Genomics UK (COG-UK) Consortium,McHugh M et al
EPI_ISL_432880,"Virology Department, Royal Infirmary of Edinburgh, NHS Lothian / School of Biological Sciences, University of Edinburgh / Institute of Genetics and Molecular Medicine, University of Edinburgh",COVID-19 Genomics UK (COG-UK) Consortium,McHugh M et al
EPI_ISL_432881,"Virology Department, Royal Infirmary of Edinburgh, NHS Lothian / School of Biological Sciences, University of Edinburgh / Institute of Genetics and Molecular Medicine, University of Edinburgh",COVID-19 Genomics UK (COG-UK) Consortium,McHugh M et al
EPI_ISL_432882,"Virology Department, Royal Infirmary of Edinburgh, NHS Lothian / School of Biological Sciences, University of Edinburgh / Institute of Genetics and Molecular Medicine, University of Edinburgh",COVID-19 Genomics UK (COG-UK) Consortium,McHugh M et al
EPI_ISL_432883,"Virology Department, Royal Infirmary of Edinburgh, NHS Lothian / School of Biological Sciences, University of Edinburgh / Institute of Genetics and Molecular Medicine, University of Edinburgh",COVID-19 Genomics UK (COG-UK) Consortium,McHugh M et al
EPI_ISL_432885,"Virology Department, Royal Infirmary of Edinburgh, NHS Lothian / School of Biological Sciences, University of Edinburgh / Institute of Genetics and Molecular Medicine, University of Edinburgh",COVID-19 Genomics UK (COG-UK) Consortium,McHugh M et al
EPI_ISL_432886,"Virology Department, Royal Infirmary of Edinburgh, NHS Lothian / School of Biological Sciences, University of Edinburgh / Institute of Genetics and Molecular Medicine, University of Edinburgh",COVID-19 Genomics UK (COG-UK) Consortium,McHugh M et al
EPI_ISL_432888,"Virology Department, Royal Infirmary of Edinburgh, NHS Lothian / School of Biological Sciences, University of Edinburgh / Institute of Genetics and Molecular Medicine, University of Edinburgh",COVID-19 Genomics UK (COG-UK) Consortium,McHugh M et al
EPI_ISL_432889,"Virology Department, Royal Infirmary of Edinburgh, NHS Lothian / School of Biological Sciences, University of Edinburgh / Institute of Genetics and Molecular Medicine, University of Edinburgh",COVID-19 Genomics UK (COG-UK) Consortium,McHugh M et al
EPI_ISL_432890,"Virology Department, Royal Infirmary of Edinburgh, NHS Lothian / School of Biological Sciences, University of Edinburgh / Institute of Genetics and Molecular Medicine, University of Edinburgh",COVID-19 Genomics UK (COG-UK) Consortium,McHugh M et al
EPI_ISL_457022,"Virology Department, Royal Infirmary of Edinburgh, NHS Lothian / School of Biological Sciences, University of Edinburgh / Institute of Genetics and Molecular Medicine, University of Edinburgh",COVID-19 Genomics UK (COG-UK) Consortium,McHugh M et al
EPI_ISL_457023,"Virology Department, Royal Infirmary of Edinburgh, NHS Lothian / School of Biological Sciences, University of Edinburgh / Institute of Genetics and Molecular Medicine, University of Edinburgh",COVID-19 Genomics UK (COG-UK) Consortium,McHugh M et al
EPI_ISL_432891,"Virology Department, Royal Infirmary of Edinburgh, NHS Lothian / School of Biological Sciences, University of Edinburgh / Institute of Genetics and Molecular Medicine, University of Edinburgh",COVID-19 Genomics UK (COG-UK) Consortium,McHugh M et al
EPI_ISL_432892,"Virology Department, Royal Infirmary of Edinburgh, NHS Lothian / School of Biological Sciences, University of Edinburgh / Institute of Genetics and Molecular Medicine, University of Edinburgh",COVID-19 Genomics UK (COG-UK) Consortium,McHugh M et al
EPI_ISL_432893,"Virology Department, Royal Infirmary of Edinburgh, NHS Lothian / School of Biological Sciences, University of Edinburgh / Institute of Genetics and Molecular Medicine, University of Edinburgh",COVID-19 Genomics UK (COG-UK) Consortium,McHugh M et al
EPI_ISL_432894,"Virology Department, Royal Infirmary of Edinburgh, NHS Lothian / School of Biological Sciences, University of Edinburgh / Institute of Genetics and Molecular Medicine, University of Edinburgh",COVID-19 Genomics UK (COG-UK) Consortium,McHugh M et al
EPI_ISL_432895,"Virology Department, Royal Infirmary of Edinburgh, NHS Lothian / School of Biological Sciences, University of Edinburgh / Institute of Genetics and Molecular Medicine, University of Edinburgh",COVID-19 Genomics UK (COG-UK) Consortium,McHugh M et al
EPI_ISL_432896,"Virology Department, Royal Infirmary of Edinburgh, NHS Lothian / School of Biological Sciences, University of Edinburgh / Institute of Genetics and Molecular Medicine, University of Edinburgh",COVID-19 Genomics UK (COG-UK) Consortium,McHugh M et al
EPI_ISL_432897,"Virology Department, Royal Infirmary of Edinburgh, NHS Lothian / School of Biological Sciences, University of Edinburgh / Institute of Genetics and Molecular Medicine, University of Edinburgh",COVID-19 Genomics UK (COG-UK) Consortium,McHugh M et al
EPI_ISL_432898,"Virology Department, Royal Infirmary of Edinburgh, NHS Lothian / School of Biological Sciences, University of Edinburgh / Institute of Genetics and Molecular Medicine, University of Edinburgh",COVID-19 Genomics UK (COG-UK) Consortium,McHugh M et al
EPI_ISL_432899,"Virology Department, Royal Infirmary of Edinburgh, NHS Lothian / School of Biological Sciences, University of Edinburgh / Institute of Genetics and Molecular Medicine, University of Edinburgh",COVID-19 Genomics UK (COG-UK) Consortium,McHugh M et al
EPI_ISL_489647,NHSGGC West of Scotland Specialist Virology Centre / MRC-University of Glasgow Centre for Virus Research,Wellcome Sanger Institute for the COVID-19 Genomics UK Consortium,Ana da Silva Filipe et al
EPI_ISL_489623,NHSGGC West of Scotland Specialist Virology Centre / MRC-University of Glasgow Centre for Virus Research,Wellcome Sanger Institute for the COVID-19 Genomics UK Consortium,Ana da Silva Filipe et al
EPI_ISL_489692,NHSGGC West of Scotland Specialist Virology Centre / MRC-University of Glasgow Centre for Virus Research,Wellcome Sanger Institute for the COVID-19 Genomics UK Consortium,Ana da Silva Filipe et al
EPI_ISL_489662,NHSGGC West of Scotland Specialist Virology Centre / MRC-University of Glasgow Centre for Virus Research,Wellcome Sanger Institute for the COVID-19 Genomics UK Consortium,Ana da Silva Filipe et al
EPI_ISL_489626,NHSGGC West of Scotland Specialist Virology Centre / MRC-University of Glasgow Centre for Virus Research,Wellcome Sanger Institute for the COVID-19 Genomics UK Consortium,Ana da Silva Filipe et al
EPI_ISL_489630,NHSGGC West of Scotland Specialist Virology Centre / MRC-University of Glasgow Centre for Virus Research,Wellcome Sanger Institute for the COVID-19 Genomics UK Consortium,Ana da Silva Filipe et al
EPI_ISL_489688,NHSGGC West of Scotland Specialist Virology Centre / MRC-University of Glasgow Centre for Virus Research,Wellcome Sanger Institute for the COVID-19 Genomics UK Consortium,Ana da Silva Filipe et al
EPI_ISL_489648,NHSGGC West of Scotland Specialist Virology Centre / MRC-University of Glasgow Centre for Virus Research,Wellcome Sanger Institute for the COVID-19 Genomics UK Consortium,Ana da Silva Filipe et al
EPI_ISL_489642,NHSGGC West of Scotland Specialist Virology Centre / MRC-University of Glasgow Centre for Virus Research,Wellcome Sanger Institute for the COVID-19 Genomics UK Consortium,Ana da Silva Filipe et al
EPI_ISL_489598,NHSGGC West of Scotland Specialist Virology Centre / MRC-University of Glasgow Centre for Virus Research,Wellcome Sanger Institute for the COVID-19 Genomics UK Consortium,Ana da Silva Filipe et al
EPI_ISL_489579,NHSGGC West of Scotland Specialist Virology Centre / MRC-University of Glasgow Centre for Virus Research,Wellcome Sanger Institute for the COVID-19 Genomics UK Consortium,Ana da Silva Filipe et al
EPI_ISL_489643,NHSGGC West of Scotland Specialist Virology Centre / MRC-University of Glasgow Centre for Virus Research,Wellcome Sanger Institute for the COVID-19 Genomics UK Consortium,Ana da Silva Filipe et al
EPI_ISL_489585,NHSGGC West of Scotland Specialist Virology Centre / MRC-University of Glasgow Centre for Virus Research,Wellcome Sanger Institute for the COVID-19 Genomics UK Consortium,Ana da Silva Filipe et al
EPI_ISL_489649,NHSGGC West of Scotland Specialist Virology Centre / MRC-University of Glasgow Centre for Virus Research,Wellcome Sanger Institute for the COVID-19 Genomics UK Consortium,Ana da Silva Filipe et al
EPI_ISL_489694,NHSGGC West of Scotland Specialist Virology Centre / MRC-University of Glasgow Centre for Virus Research,Wellcome Sanger Institute for the COVID-19 Genomics UK Consortium,Ana da Silva Filipe et al
EPI_ISL_489639,NHSGGC West of Scotland Specialist Virology Centre / MRC-University of Glasgow Centre for Virus Research,Wellcome Sanger Institute for the COVID-19 Genomics UK Consortium,Ana da Silva Filipe et al
EPI_ISL_489603,NHSGGC West of Scotland Specialist Virology Centre / MRC-University of Glasgow Centre for Virus Research,Wellcome Sanger Institute for the COVID-19 Genomics UK Consortium,Ana da Silva Filipe et al
EPI_ISL_489635,NHSGGC West of Scotland Specialist Virology Centre / MRC-University of Glasgow Centre for Virus Research,Wellcome Sanger Institute for the COVID-19 Genomics UK Consortium,Ana da Silva Filipe et al
EPI_ISL_489681,NHSGGC West of Scotland Specialist Virology Centre / MRC-University of Glasgow Centre for Virus Research,Wellcome Sanger Institute for the COVID-19 Genomics UK Consortium,Ana da Silva Filipe et al
EPI_ISL_489595,NHSGGC West of Scotland Specialist Virology Centre / MRC-University of Glasgow Centre for Virus Research,Wellcome Sanger Institute for the COVID-19 Genomics UK Consortium,Ana da Silva Filipe et al
EPI_ISL_489673,NHSGGC West of Scotland Specialist Virology Centre / MRC-University of Glasgow Centre for Virus Research,Wellcome Sanger Institute for the COVID-19 Genomics UK Consortium,Ana da Silva Filipe et al
EPI_ISL_489667,NHSGGC West of Scotland Specialist Virology Centre / MRC-University of Glasgow Centre for Virus Research,Wellcome Sanger Institute for the COVID-19 Genomics UK Consortium,Ana da Silva Filipe et al
EPI_ISL_489631,NHSGGC West of Scotland Specialist Virology Centre / MRC-University of Glasgow Centre for Virus Research,Wellcome Sanger Institute for the COVID-19 Genomics UK Consortium,Ana da Silva Filipe et al
EPI_ISL_489682,NHSGGC West of Scotland Specialist Virology Centre / MRC-University of Glasgow Centre for Virus Research,Wellcome Sanger Institute for the COVID-19 Genomics UK Consortium,Ana da Silva Filipe et al
EPI_ISL_489690,NHSGGC West of Scotland Specialist Virology Centre / MRC-University of Glasgow Centre for Virus Research,Wellcome Sanger Institute for the COVID-19 Genomics UK Consortium,Ana da Silva Filipe et al
EPI_ISL_489669,NHSGGC West of Scotland Specialist Virology Centre / MRC-University of Glasgow Centre for Virus Research,Wellcome Sanger Institute for the COVID-19 Genomics UK Consortium,Ana da Silva Filipe et al
EPI_ISL_489646,NHSGGC West of Scotland Specialist Virology Centre / MRC-University of Glasgow Centre for Virus Research,Wellcome Sanger Institute for the COVID-19 Genomics UK Consortium,Ana da Silva Filipe et al
EPI_ISL_489597,NHSGGC West of Scotland Specialist Virology Centre / MRC-University of Glasgow Centre for Virus Research,Wellcome Sanger Institute for the COVID-19 Genomics UK Consortium,Ana da Silva Filipe et al
EPI_ISL_489636,NHSGGC West of Scotland Specialist Virology Centre / MRC-University of Glasgow Centre for Virus Research,Wellcome Sanger Institute for the COVID-19 Genomics UK Consortium,Ana da Silva Filipe et al
EPI_ISL_489655,NHSGGC West of Scotland Specialist Virology Centre / MRC-University of Glasgow Centre for Virus Research,Wellcome Sanger Institute for the COVID-19 Genomics UK Consortium,Ana da Silva Filipe et al
EPI_ISL_489675,NHSGGC West of Scotland Specialist Virology Centre / MRC-University of Glasgow Centre for Virus Research,Wellcome Sanger Institute for the COVID-19 Genomics UK Consortium,Ana da Silva Filipe et al
EPI_ISL_489670,NHSGGC West of Scotland Specialist Virology Centre / MRC-University of Glasgow Centre for Virus Research,Wellcome Sanger Institute for the COVID-19 Genomics UK Consortium,Ana da Silva Filipe et al
EPI_ISL_489608,NHSGGC West of Scotland Specialist Virology Centre / MRC-University of Glasgow Centre for Virus Research,Wellcome Sanger Institute for the COVID-19 Genomics UK Consortium,Ana da Silva Filipe et al
EPI_ISL_489650,NHSGGC West of Scotland Specialist Virology Centre / MRC-University of Glasgow Centre for Virus Research,Wellcome Sanger Institute for the COVID-19 Genomics UK Consortium,Ana da Silva Filipe et al
EPI_ISL_489634,NHSGGC West of Scotland Specialist Virology Centre / MRC-University of Glasgow Centre for Virus Research,Wellcome Sanger Institute for the COVID-19 Genomics UK Consortium,Ana da Silva Filipe et al
EPI_ISL_489632,NHSGGC West of Scotland Specialist Virology Centre / MRC-University of Glasgow Centre for Virus Research,Wellcome Sanger Institute for the COVID-19 Genomics UK Consortium,Ana da Silva Filipe et al
EPI_ISL_459702,NHSGGC West of Scotland Specialist Virology Centre / MRC-University of Glasgow Centre for Virus Research,Wellcome Sanger Institute for the COVID-19 Genomics UK Consortium,Ana da Silva Filipe et al
EPI_ISL_489654,NHSGGC West of Scotland Specialist Virology Centre / MRC-University of Glasgow Centre for Virus Research,Wellcome Sanger Institute for the COVID-19 Genomics UK Consortium,Ana da Silva Filipe et al
EPI_ISL_459516,NHSGGC West of Scotland Specialist Virology Centre / MRC-University of Glasgow Centre for Virus Research,Wellcome Sanger Institute for the COVID-19 Genomics UK Consortium,Ana da Silva Filipe et al
EPI_ISL_489624,NHSGGC West of Scotland Specialist Virology Centre / MRC-University of Glasgow Centre for Virus Research,Wellcome Sanger Institute for the COVID-19 Genomics UK Consortium,Ana da Silva Filipe et al
EPI_ISL_459585,NHSGGC West of Scotland Specialist Virology Centre / MRC-University of Glasgow Centre for Virus Research,Wellcome Sanger Institute for the COVID-19 Genomics UK Consortium,Ana da Silva Filipe et al
EPI_ISL_489582,NHSGGC West of Scotland Specialist Virology Centre / MRC-University of Glasgow Centre for Virus Research,Wellcome Sanger Institute for the COVID-19 Genomics UK Consortium,Ana da Silva Filipe et al
EPI_ISL_489683,NHSGGC West of Scotland Specialist Virology Centre / MRC-University of Glasgow Centre for Virus Research,Wellcome Sanger Institute for the COVID-19 Genomics UK Consortium,Ana da Silva Filipe et al
EPI_ISL_489588,NHSGGC West of Scotland Specialist Virology Centre / MRC-University of Glasgow Centre for Virus Research,Wellcome Sanger Institute for the COVID-19 Genomics UK Consortium,Ana da Silva Filipe et al
EPI_ISL_489621,NHSGGC West of Scotland Specialist Virology Centre / MRC-University of Glasgow Centre for Virus Research,Wellcome Sanger Institute for the COVID-19 Genomics UK Consortium,Ana da Silva Filipe et al
EPI_ISL_489584,NHSGGC West of Scotland Specialist Virology Centre / MRC-University of Glasgow Centre for Virus Research,Wellcome Sanger Institute for the COVID-19 Genomics UK Consortium,Ana da Silva Filipe et al
EPI_ISL_489618,NHSGGC West of Scotland Specialist Virology Centre / MRC-University of Glasgow Centre for Virus Research,Wellcome Sanger Institute for the COVID-19 Genomics UK Consortium,Ana da Silva Filipe et al
EPI_ISL_489594,NHSGGC West of Scotland Specialist Virology Centre / MRC-University of Glasgow Centre for Virus Research,Wellcome Sanger Institute for the COVID-19 Genomics UK Consortium,Ana da Silva Filipe et al
EPI_ISL_489693,NHSGGC West of Scotland Specialist Virology Centre / MRC-University of Glasgow Centre for Virus Research,Wellcome Sanger Institute for the COVID-19 Genomics UK Consortium,Ana da Silva Filipe et al
EPI_ISL_459525,NHSGGC West of Scotland Specialist Virology Centre / MRC-University of Glasgow Centre for Virus Research,Wellcome Sanger Institute for the COVID-19 Genomics UK Consortium,Ana da Silva Filipe et al
EPI_ISL_489659,NHSGGC West of Scotland Specialist Virology Centre / MRC-University of Glasgow Centre for Virus Research,Wellcome Sanger Institute for the COVID-19 Genomics UK Consortium,Ana da Silva Filipe et al
EPI_ISL_459707,NHSGGC West of Scotland Specialist Virology Centre / MRC-University of Glasgow Centre for Virus Research,Wellcome Sanger Institute for the COVID-19 Genomics UK Consortium,Ana da Silva Filipe et al
EPI_ISL_459655,NHSGGC West of Scotland Specialist Virology Centre / MRC-University of Glasgow Centre for Virus Research,Wellcome Sanger Institute for the COVID-19 Genomics UK Consortium,Ana da Silva Filipe et al
EPI_ISL_459630,NHSGGC West of Scotland Specialist Virology Centre / MRC-University of Glasgow Centre for Virus Research,Wellcome Sanger Institute for the COVID-19 Genomics UK Consortium,Ana da Silva Filipe et al
EPI_ISL_459724,NHSGGC West of Scotland Specialist Virology Centre / MRC-University of Glasgow Centre for Virus Research,Wellcome Sanger Institute for the COVID-19 Genomics UK Consortium,Ana da Silva Filipe et al
EPI_ISL_459507,NHSGGC West of Scotland Specialist Virology Centre / MRC-University of Glasgow Centre for Virus Research,Wellcome Sanger Institute for the COVID-19 Genomics UK Consortium,Ana da Silva Filipe et al
EPI_ISL_459554,NHSGGC West of Scotland Specialist Virology Centre / MRC-University of Glasgow Centre for Virus Research,Wellcome Sanger Institute for the COVID-19 Genomics UK Consortium,Ana da Silva Filipe et al
EPI_ISL_459547,NHSGGC West of Scotland Specialist Virology Centre / MRC-University of Glasgow Centre for Virus Research,Wellcome Sanger Institute for the COVID-19 Genomics UK Consortium,Ana da Silva Filipe et al
EPI_ISL_459571,NHSGGC West of Scotland Specialist Virology Centre / MRC-University of Glasgow Centre for Virus Research,Wellcome Sanger Institute for the COVID-19 Genomics UK Consortium,Ana da Silva Filipe et al
EPI_ISL_459601,NHSGGC West of Scotland Specialist Virology Centre / MRC-University of Glasgow Centre for Virus Research,Wellcome Sanger Institute for the COVID-19 Genomics UK Consortium,Ana da Silva Filipe et al
EPI_ISL_459625,NHSGGC West of Scotland Specialist Virology Centre / MRC-University of Glasgow Centre for Virus Research,Wellcome Sanger Institute for the COVID-19 Genomics UK Consortium,Ana da Silva Filipe et al
EPI_ISL_459604,NHSGGC West of Scotland Specialist Virology Centre / MRC-University of Glasgow Centre for Virus Research,Wellcome Sanger Institute for the COVID-19 Genomics UK Consortium,Ana da Silva Filipe et al
EPI_ISL_459691,NHSGGC West of Scotland Specialist Virology Centre / MRC-University of Glasgow Centre for Virus Research,Wellcome Sanger Institute for the COVID-19 Genomics UK Consortium,Ana da Silva Filipe et al
EPI_ISL_459591,NHSGGC West of Scotland Specialist Virology Centre / MRC-University of Glasgow Centre for Virus Research,Wellcome Sanger Institute for the COVID-19 Genomics UK Consortium,Ana da Silva Filipe et al
EPI_ISL_459658,NHSGGC West of Scotland Specialist Virology Centre / MRC-University of Glasgow Centre for Virus Research,Wellcome Sanger Institute for the COVID-19 Genomics UK Consortium,Ana da Silva Filipe et al
EPI_ISL_459541,NHSGGC West of Scotland Specialist Virology Centre / MRC-University of Glasgow Centre for Virus Research,Wellcome Sanger Institute for the COVID-19 Genomics UK Consortium,Ana da Silva Filipe et al
EPI_ISL_459574,NHSGGC West of Scotland Specialist Virology Centre / MRC-University of Glasgow Centre for Virus Research,Wellcome Sanger Institute for the COVID-19 Genomics UK Consortium,Ana da Silva Filipe et al
EPI_ISL_459560,NHSGGC West of Scotland Specialist Virology Centre / MRC-University of Glasgow Centre for Virus Research,Wellcome Sanger Institute for the COVID-19 Genomics UK Consortium,Ana da Silva Filipe et al
EPI_ISL_459533,NHSGGC West of Scotland Specialist Virology Centre / MRC-University of Glasgow Centre for Virus Research,Wellcome Sanger Institute for the COVID-19 Genomics UK Consortium,Ana da Silva Filipe et al
EPI_ISL_459674,NHSGGC West of Scotland Specialist Virology Centre / MRC-University of Glasgow Centre for Virus Research,Wellcome Sanger Institute for the COVID-19 Genomics UK Consortium,Ana da Silva Filipe et al
EPI_ISL_459532,NHSGGC West of Scotland Specialist Virology Centre / MRC-University of Glasgow Centre for Virus Research,Wellcome Sanger Institute for the COVID-19 Genomics UK Consortium,Ana da Silva Filipe et al
EPI_ISL_459615,NHSGGC West of Scotland Specialist Virology Centre / MRC-University of Glasgow Centre for Virus Research,Wellcome Sanger Institute for the COVID-19 Genomics UK Consortium,Ana da Silva Filipe et al
EPI_ISL_459578,NHSGGC West of Scotland Specialist Virology Centre / MRC-University of Glasgow Centre for Virus Research,Wellcome Sanger Institute for the COVID-19 Genomics UK Consortium,Ana da Silva Filipe et al
EPI_ISL_459651,NHSGGC West of Scotland Specialist Virology Centre / MRC-University of Glasgow Centre for Virus Research,Wellcome Sanger Institute for the COVID-19 Genomics UK Consortium,Ana da Silva Filipe et al
EPI_ISL_459696,NHSGGC West of Scotland Specialist Virology Centre / MRC-University of Glasgow Centre for Virus Research,Wellcome Sanger Institute for the COVID-19 Genomics UK Consortium,Ana da Silva Filipe et al
EPI_ISL_459558,NHSGGC West of Scotland Specialist Virology Centre / MRC-University of Glasgow Centre for Virus Research,Wellcome Sanger Institute for the COVID-19 Genomics UK Consortium,Ana da Silva Filipe et al
EPI_ISL_459620,NHSGGC West of Scotland Specialist Virology Centre / MRC-University of Glasgow Centre for Virus Research,Wellcome Sanger Institute for the COVID-19 Genomics UK Consortium,Ana da Silva Filipe et al
EPI_ISL_459648,NHSGGC West of Scotland Specialist Virology Centre / MRC-University of Glasgow Centre for Virus Research,Wellcome Sanger Institute for the COVID-19 Genomics UK Consortium,Ana da Silva Filipe et al
EPI_ISL_459617,NHSGGC West of Scotland Specialist Virology Centre / MRC-University of Glasgow Centre for Virus Research,Wellcome Sanger Institute for the COVID-19 Genomics UK Consortium,Ana da Silva Filipe et al
EPI_ISL_459618,NHSGGC West of Scotland Specialist Virology Centre / MRC-University of Glasgow Centre for Virus Research,Wellcome Sanger Institute for the COVID-19 Genomics UK Consortium,Ana da Silva Filipe et al
EPI_ISL_459536,NHSGGC West of Scotland Specialist Virology Centre / MRC-University of Glasgow Centre for Virus Research,Wellcome Sanger Institute for the COVID-19 Genomics UK Consortium,Ana da Silva Filipe et al
EPI_ISL_459512,NHSGGC West of Scotland Specialist Virology Centre / MRC-University of Glasgow Centre for Virus Research,Wellcome Sanger Institute for the COVID-19 Genomics UK Consortium,Ana da Silva Filipe et al
EPI_ISL_459664,NHSGGC West of Scotland Specialist Virology Centre / MRC-University of Glasgow Centre for Virus Research,Wellcome Sanger Institute for the COVID-19 Genomics UK Consortium,Ana da Silva Filipe et al
EPI_ISL_459613,NHSGGC West of Scotland Specialist Virology Centre / MRC-University of Glasgow Centre for Virus Research,Wellcome Sanger Institute for the COVID-19 Genomics UK Consortium,Ana da Silva Filipe et al
EPI_ISL_459524,NHSGGC West of Scotland Specialist Virology Centre / MRC-University of Glasgow Centre for Virus Research,Wellcome Sanger Institute for the COVID-19 Genomics UK Consortium,Ana da Silva Filipe et al
EPI_ISL_459686,NHSGGC West of Scotland Specialist Virology Centre / MRC-University of Glasgow Centre for Virus Research,Wellcome Sanger Institute for the COVID-19 Genomics UK Consortium,Ana da Silva Filipe et al
EPI_ISL_459566,NHSGGC West of Scotland Specialist Virology Centre / MRC-University of Glasgow Centre for Virus Research,Wellcome Sanger Institute for the COVID-19 Genomics UK Consortium,Ana da Silva Filipe et al
EPI_ISL_459697,NHSGGC West of Scotland Specialist Virology Centre / MRC-University of Glasgow Centre for Virus Research,Wellcome Sanger Institute for the COVID-19 Genomics UK Consortium,Ana da Silva Filipe et al
EPI_ISL_459626,NHSGGC West of Scotland Specialist Virology Centre / MRC-University of Glasgow Centre for Virus Research,Wellcome Sanger Institute for the COVID-19 Genomics UK Consortium,Ana da Silva Filipe et al
EPI_ISL_459557,NHSGGC West of Scotland Specialist Virology Centre / MRC-University of Glasgow Centre for Virus Research,Wellcome Sanger Institute for the COVID-19 Genomics UK Consortium,Ana da Silva Filipe et al
EPI_ISL_459645,NHSGGC West of Scotland Specialist Virology Centre / MRC-University of Glasgow Centre for Virus Research,Wellcome Sanger Institute for the COVID-19 Genomics UK Consortium,Ana da Silva Filipe et al
EPI_ISL_459580,NHSGGC West of Scotland Specialist Virology Centre / MRC-University of Glasgow Centre for Virus Research,Wellcome Sanger Institute for the COVID-19 Genomics UK Consortium,Ana da Silva Filipe et al
EPI_ISL_459690,NHSGGC West of Scotland Specialist Virology Centre / MRC-University of Glasgow Centre for Virus Research,Wellcome Sanger Institute for the COVID-19 Genomics UK Consortium,Ana da Silva Filipe et al
EPI_ISL_459513,NHSGGC West of Scotland Specialist Virology Centre / MRC-University of Glasgow Centre for Virus Research,Wellcome Sanger Institute for the COVID-19 Genomics UK Consortium,Ana da Silva Filipe et al
EPI_ISL_459642,NHSGGC West of Scotland Specialist Virology Centre / MRC-University of Glasgow Centre for Virus Research,Wellcome Sanger Institute for the COVID-19 Genomics UK Consortium,Ana da Silva Filipe et al
EPI_ISL_459539,NHSGGC West of Scotland Specialist Virology Centre / MRC-University of Glasgow Centre for Virus Research,Wellcome Sanger Institute for the COVID-19 Genomics UK Consortium,Ana da Silva Filipe et al
EPI_ISL_459595,NHSGGC West of Scotland Specialist Virology Centre / MRC-University of Glasgow Centre for Virus Research,Wellcome Sanger Institute for the COVID-19 Genomics UK Consortium,Ana da Silva Filipe et al
EPI_ISL_459623,NHSGGC West of Scotland Specialist Virology Centre / MRC-University of Glasgow Centre for Virus Research,Wellcome Sanger Institute for the COVID-19 Genomics UK Consortium,Ana da Silva Filipe et al
EPI_ISL_459720,NHSGGC West of Scotland Specialist Virology Centre / MRC-University of Glasgow Centre for Virus Research,Wellcome Sanger Institute for the COVID-19 Genomics UK Consortium,Ana da Silva Filipe et al
EPI_ISL_459644,NHSGGC West of Scotland Specialist Virology Centre / MRC-University of Glasgow Centre for Virus Research,Wellcome Sanger Institute for the COVID-19 Genomics UK Consortium,Ana da Silva Filipe et al
EPI_ISL_459523,NHSGGC West of Scotland Specialist Virology Centre / MRC-University of Glasgow Centre for Virus Research,Wellcome Sanger Institute for the COVID-19 Genomics UK Consortium,Ana da Silva Filipe et al
EPI_ISL_459711,NHSGGC West of Scotland Specialist Virology Centre / MRC-University of Glasgow Centre for Virus Research,Wellcome Sanger Institute for the COVID-19 Genomics UK Consortium,Ana da Silva Filipe et al
EPI_ISL_459646,NHSGGC West of Scotland Specialist Virology Centre / MRC-University of Glasgow Centre for Virus Research,Wellcome Sanger Institute for the COVID-19 Genomics UK Consortium,Ana da Silva Filipe et al
EPI_ISL_459679,NHSGGC West of Scotland Specialist Virology Centre / MRC-University of Glasgow Centre for Virus Research,Wellcome Sanger Institute for the COVID-19 Genomics UK Consortium,Ana da Silva Filipe et al
EPI_ISL_459611,NHSGGC West of Scotland Specialist Virology Centre / MRC-University of Glasgow Centre for Virus Research,Wellcome Sanger Institute for the COVID-19 Genomics UK Consortium,Ana da Silva Filipe et al
EPI_ISL_459593,NHSGGC West of Scotland Specialist Virology Centre / MRC-University of Glasgow Centre for Virus Research,Wellcome Sanger Institute for the COVID-19 Genomics UK Consortium,Ana da Silva Filipe et al
EPI_ISL_459526,NHSGGC West of Scotland Specialist Virology Centre / MRC-University of Glasgow Centre for Virus Research,Wellcome Sanger Institute for the COVID-19 Genomics UK Consortium,Ana da Silva Filipe et al
EPI_ISL_459548,NHSGGC West of Scotland Specialist Virology Centre / MRC-University of Glasgow Centre for Virus Research,Wellcome Sanger Institute for the COVID-19 Genomics UK Consortium,Ana da Silva Filipe et al
EPI_ISL_459709,NHSGGC West of Scotland Specialist Virology Centre / MRC-University of Glasgow Centre for Virus Research,Wellcome Sanger Institute for the COVID-19 Genomics UK Consortium,Ana da Silva Filipe et al
EPI_ISL_459506,NHSGGC West of Scotland Specialist Virology Centre / MRC-University of Glasgow Centre for Virus Research,Wellcome Sanger Institute for the COVID-19 Genomics UK Consortium,Ana da Silva Filipe et al
EPI_ISL_459636,NHSGGC West of Scotland Specialist Virology Centre / MRC-University of Glasgow Centre for Virus Research,Wellcome Sanger Institute for the COVID-19 Genomics UK Consortium,Ana da Silva Filipe et al
EPI_ISL_459559,NHSGGC West of Scotland Specialist Virology Centre / MRC-University of Glasgow Centre for Virus Research,Wellcome Sanger Institute for the COVID-19 Genomics UK Consortium,Ana da Silva Filipe et al
EPI_ISL_459637,NHSGGC West of Scotland Specialist Virology Centre / MRC-University of Glasgow Centre for Virus Research,Wellcome Sanger Institute for the COVID-19 Genomics UK Consortium,Ana da Silva Filipe et al
EPI_ISL_459562,NHSGGC West of Scotland Specialist Virology Centre / MRC-University of Glasgow Centre for Virus Research,Wellcome Sanger Institute for the COVID-19 Genomics UK Consortium,Ana da Silva Filipe et al
EPI_ISL_459667,NHSGGC West of Scotland Specialist Virology Centre / MRC-University of Glasgow Centre for Virus Research,Wellcome Sanger Institute for the COVID-19 Genomics UK Consortium,Ana da Silva Filipe et al
EPI_ISL_459598,NHSGGC West of Scotland Specialist Virology Centre / MRC-University of Glasgow Centre for Virus Research,Wellcome Sanger Institute for the COVID-19 Genomics UK Consortium,Ana da Silva Filipe et al
EPI_ISL_459572,NHSGGC West of Scotland Specialist Virology Centre / MRC-University of Glasgow Centre for Virus Research,Wellcome Sanger Institute for the COVID-19 Genomics UK Consortium,Ana da Silva Filipe et al
EPI_ISL_459712,NHSGGC West of Scotland Specialist Virology Centre / MRC-University of Glasgow Centre for Virus Research,Wellcome Sanger Institute for the COVID-19 Genomics UK Consortium,Ana da Silva Filipe et al
EPI_ISL_459685,NHSGGC West of Scotland Specialist Virology Centre / MRC-University of Glasgow Centre for Virus Research,Wellcome Sanger Institute for the COVID-19 Genomics UK Consortium,Ana da Silva Filipe et al
EPI_ISL_459508,NHSGGC West of Scotland Specialist Virology Centre / MRC-University of Glasgow Centre for Virus Research,Wellcome Sanger Institute for the COVID-19 Genomics UK Consortium,Ana da Silva Filipe et al
EPI_ISL_459594,NHSGGC West of Scotland Specialist Virology Centre / MRC-University of Glasgow Centre for Virus Research,Wellcome Sanger Institute for the COVID-19 Genomics UK Consortium,Ana da Silva Filipe et al
EPI_ISL_459519,NHSGGC West of Scotland Specialist Virology Centre / MRC-University of Glasgow Centre for Virus Research,Wellcome Sanger Institute for the COVID-19 Genomics UK Consortium,Ana da Silva Filipe et al
EPI_ISL_459710,NHSGGC West of Scotland Specialist Virology Centre / MRC-University of Glasgow Centre for Virus Research,Wellcome Sanger Institute for the COVID-19 Genomics UK Consortium,Ana da Silva Filipe et al
EPI_ISL_459700,NHSGGC West of Scotland Specialist Virology Centre / MRC-University of Glasgow Centre for Virus Research,Wellcome Sanger Institute for the COVID-19 Genomics UK Consortium,Ana da Silva Filipe et al
EPI_ISL_459597,NHSGGC West of Scotland Specialist Virology Centre / MRC-University of Glasgow Centre for Virus Research,Wellcome Sanger Institute for the COVID-19 Genomics UK Consortium,Ana da Silva Filipe et al
EPI_ISL_459688,NHSGGC West of Scotland Specialist Virology Centre / MRC-University of Glasgow Centre for Virus Research,Wellcome Sanger Institute for the COVID-19 Genomics UK Consortium,Ana da Silva Filipe et al
EPI_ISL_459635,NHSGGC West of Scotland Specialist Virology Centre / MRC-University of Glasgow Centre for Virus Research,Wellcome Sanger Institute for the COVID-19 Genomics UK Consortium,Ana da Silva Filipe et al
EPI_ISL_459640,NHSGGC West of Scotland Specialist Virology Centre / MRC-University of Glasgow Centre for Virus Research,Wellcome Sanger Institute for the COVID-19 Genomics UK Consortium,Ana da Silva Filipe et al
EPI_ISL_459614,NHSGGC West of Scotland Specialist Virology Centre / MRC-University of Glasgow Centre for Virus Research,Wellcome Sanger Institute for the COVID-19 Genomics UK Consortium,Ana da Silva Filipe et al
EPI_ISL_459586,NHSGGC West of Scotland Specialist Virology Centre / MRC-University of Glasgow Centre for Virus Research,Wellcome Sanger Institute for the COVID-19 Genomics UK Consortium,Ana da Silva Filipe et al
EPI_ISL_459647,NHSGGC West of Scotland Specialist Virology Centre / MRC-University of Glasgow Centre for Virus Research,Wellcome Sanger Institute for the COVID-19 Genomics UK Consortium,Ana da Silva Filipe et al
EPI_ISL_459652,NHSGGC West of Scotland Specialist Virology Centre / MRC-University of Glasgow Centre for Virus Research,Wellcome Sanger Institute for the COVID-19 Genomics UK Consortium,Ana da Silva Filipe et al
EPI_ISL_459653,NHSGGC West of Scotland Specialist Virology Centre / MRC-University of Glasgow Centre for Virus Research,Wellcome Sanger Institute for the COVID-19 Genomics UK Consortium,Ana da Silva Filipe et al
EPI_ISL_459561,NHSGGC West of Scotland Specialist Virology Centre / MRC-University of Glasgow Centre for Virus Research,Wellcome Sanger Institute for the COVID-19 Genomics UK Consortium,Ana da Silva Filipe et al
EPI_ISL_459518,NHSGGC West of Scotland Specialist Virology Centre / MRC-University of Glasgow Centre for Virus Research,Wellcome Sanger Institute for the COVID-19 Genomics UK Consortium,Ana da Silva Filipe et al
EPI_ISL_459587,NHSGGC West of Scotland Specialist Virology Centre / MRC-University of Glasgow Centre for Virus Research,Wellcome Sanger Institute for the COVID-19 Genomics UK Consortium,Ana da Silva Filipe et al
EPI_ISL_459634,NHSGGC West of Scotland Specialist Virology Centre / MRC-University of Glasgow Centre for Virus Research,Wellcome Sanger Institute for the COVID-19 Genomics UK Consortium,Ana da Silva Filipe et al
EPI_ISL_489593,NHSGGC West of Scotland Specialist Virology Centre / MRC-University of Glasgow Centre for Virus Research,Wellcome Sanger Institute for the COVID-19 Genomics UK Consortium,Ana da Silva Filipe et al
EPI_ISL_489637,NHSGGC West of Scotland Specialist Virology Centre / MRC-University of Glasgow Centre for Virus Research,Wellcome Sanger Institute for the COVID-19 Genomics UK Consortium,Ana da Silva Filipe et al
EPI_ISL_489583,NHSGGC West of Scotland Specialist Virology Centre / MRC-University of Glasgow Centre for Virus Research,Wellcome Sanger Institute for the COVID-19 Genomics UK Consortium,Ana da Silva Filipe et al
EPI_ISL_459628,NHSGGC West of Scotland Specialist Virology Centre / MRC-University of Glasgow Centre for Virus Research,Wellcome Sanger Institute for the COVID-19 Genomics UK Consortium,Ana da Silva Filipe et al
EPI_ISL_489663,NHSGGC West of Scotland Specialist Virology Centre / MRC-University of Glasgow Centre for Virus Research,Wellcome Sanger Institute for the COVID-19 Genomics UK Consortium,Ana da Silva Filipe et al
EPI_ISL_489638,NHSGGC West of Scotland Specialist Virology Centre / MRC-University of Glasgow Centre for Virus Research,Wellcome Sanger Institute for the COVID-19 Genomics UK Consortium,Ana da Silva Filipe et al
EPI_ISL_459721,NHSGGC West of Scotland Specialist Virology Centre / MRC-University of Glasgow Centre for Virus Research,Wellcome Sanger Institute for the COVID-19 Genomics UK Consortium,Ana da Silva Filipe et al
EPI_ISL_489633,NHSGGC West of Scotland Specialist Virology Centre / MRC-University of Glasgow Centre for Virus Research,Wellcome Sanger Institute for the COVID-19 Genomics UK Consortium,Ana da Silva Filipe et al
EPI_ISL_459675,NHSGGC West of Scotland Specialist Virology Centre / MRC-University of Glasgow Centre for Virus Research,Wellcome Sanger Institute for the COVID-19 Genomics UK Consortium,Ana da Silva Filipe et al
EPI_ISL_489625,NHSGGC West of Scotland Specialist Virology Centre / MRC-University of Glasgow Centre for Virus Research,Wellcome Sanger Institute for the COVID-19 Genomics UK Consortium,Ana da Silva Filipe et al
EPI_ISL_489680,NHSGGC West of Scotland Specialist Virology Centre / MRC-University of Glasgow Centre for Virus Research,Wellcome Sanger Institute for the COVID-19 Genomics UK Consortium,Ana da Silva Filipe et al
EPI_ISL_489614,NHSGGC West of Scotland Specialist Virology Centre / MRC-University of Glasgow Centre for Virus Research,Wellcome Sanger Institute for the COVID-19 Genomics UK Consortium,Ana da Silva Filipe et al
EPI_ISL_489651,NHSGGC West of Scotland Specialist Virology Centre / MRC-University of Glasgow Centre for Virus Research,Wellcome Sanger Institute for the COVID-19 Genomics UK Consortium,Ana da Silva Filipe et al
EPI_ISL_489641,NHSGGC West of Scotland Specialist Virology Centre / MRC-University of Glasgow Centre for Virus Research,Wellcome Sanger Institute for the COVID-19 Genomics UK Consortium,Ana da Silva Filipe et al
EPI_ISL_489668,NHSGGC West of Scotland Specialist Virology Centre / MRC-University of Glasgow Centre for Virus Research,Wellcome Sanger Institute for the COVID-19 Genomics UK Consortium,Ana da Silva Filipe et al
EPI_ISL_489672,NHSGGC West of Scotland Specialist Virology Centre / MRC-University of Glasgow Centre for Virus Research,Wellcome Sanger Institute for the COVID-19 Genomics UK Consortium,Ana da Silva Filipe et al
EPI_ISL_489657,NHSGGC West of Scotland Specialist Virology Centre / MRC-University of Glasgow Centre for Virus Research,Wellcome Sanger Institute for the COVID-19 Genomics UK Consortium,Ana da Silva Filipe et al
EPI_ISL_489578,NHSGGC West of Scotland Specialist Virology Centre / MRC-University of Glasgow Centre for Virus Research,Wellcome Sanger Institute for the COVID-19 Genomics UK Consortium,Ana da Silva Filipe et al
EPI_ISL_489587,NHSGGC West of Scotland Specialist Virology Centre / MRC-University of Glasgow Centre for Virus Research,Wellcome Sanger Institute for the COVID-19 Genomics UK Consortium,Ana da Silva Filipe et al
EPI_ISL_459663,NHSGGC West of Scotland Specialist Virology Centre / MRC-University of Glasgow Centre for Virus Research,Wellcome Sanger Institute for the COVID-19 Genomics UK Consortium,Ana da Silva Filipe et al
EPI_ISL_459632,NHSGGC West of Scotland Specialist Virology Centre / MRC-University of Glasgow Centre for Virus Research,Wellcome Sanger Institute for the COVID-19 Genomics UK Consortium,Ana da Silva Filipe et al
EPI_ISL_459713,NHSGGC West of Scotland Specialist Virology Centre / MRC-University of Glasgow Centre for Virus Research,Wellcome Sanger Institute for the COVID-19 Genomics UK Consortium,Ana da Silva Filipe et al
EPI_ISL_459699,NHSGGC West of Scotland Specialist Virology Centre / MRC-University of Glasgow Centre for Virus Research,Wellcome Sanger Institute for the COVID-19 Genomics UK Consortium,Ana da Silva Filipe et al
EPI_ISL_459603,NHSGGC West of Scotland Specialist Virology Centre / MRC-University of Glasgow Centre for Virus Research,Wellcome Sanger Institute for the COVID-19 Genomics UK Consortium,Ana da Silva Filipe et al
EPI_ISL_459624,NHSGGC West of Scotland Specialist Virology Centre / MRC-University of Glasgow Centre for Virus Research,Wellcome Sanger Institute for the COVID-19 Genomics UK Consortium,Ana da Silva Filipe et al
EPI_ISL_459705,NHSGGC West of Scotland Specialist Virology Centre / MRC-University of Glasgow Centre for Virus Research,Wellcome Sanger Institute for the COVID-19 Genomics UK Consortium,Ana da Silva Filipe et al
EPI_ISL_459589,NHSGGC West of Scotland Specialist Virology Centre / MRC-University of Glasgow Centre for Virus Research,Wellcome Sanger Institute for the COVID-19 Genomics UK Consortium,Ana da Silva Filipe et al
EPI_ISL_459694,NHSGGC West of Scotland Specialist Virology Centre / MRC-University of Glasgow Centre for Virus Research,Wellcome Sanger Institute for the COVID-19 Genomics UK Consortium,Ana da Silva Filipe et al
EPI_ISL_459661,NHSGGC West of Scotland Specialist Virology Centre / MRC-University of Glasgow Centre for Virus Research,Wellcome Sanger Institute for the COVID-19 Genomics UK Consortium,Ana da Silva Filipe et al
EPI_ISL_459534,NHSGGC West of Scotland Specialist Virology Centre / MRC-University of Glasgow Centre for Virus Research,Wellcome Sanger Institute for the COVID-19 Genomics UK Consortium,Ana da Silva Filipe et al
EPI_ISL_459662,NHSGGC West of Scotland Specialist Virology Centre / MRC-University of Glasgow Centre for Virus Research,Wellcome Sanger Institute for the COVID-19 Genomics UK Consortium,Ana da Silva Filipe et al
EPI_ISL_459660,NHSGGC West of Scotland Specialist Virology Centre / MRC-University of Glasgow Centre for Virus Research,Wellcome Sanger Institute for the COVID-19 Genomics UK Consortium,Ana da Silva Filipe et al
EPI_ISL_459681,NHSGGC West of Scotland Specialist Virology Centre / MRC-University of Glasgow Centre for Virus Research,Wellcome Sanger Institute for the COVID-19 Genomics UK Consortium,Ana da Silva Filipe et al
EPI_ISL_459631,NHSGGC West of Scotland Specialist Virology Centre / MRC-University of Glasgow Centre for Virus Research,Wellcome Sanger Institute for the COVID-19 Genomics UK Consortium,Ana da Silva Filipe et al
EPI_ISL_459650,NHSGGC West of Scotland Specialist Virology Centre / MRC-University of Glasgow Centre for Virus Research,Wellcome Sanger Institute for the COVID-19 Genomics UK Consortium,Ana da Silva Filipe et al
EPI_ISL_459665,NHSGGC West of Scotland Specialist Virology Centre / MRC-University of Glasgow Centre for Virus Research,Wellcome Sanger Institute for the COVID-19 Genomics UK Consortium,Ana da Silva Filipe et al
EPI_ISL_459537,NHSGGC West of Scotland Specialist Virology Centre / MRC-University of Glasgow Centre for Virus Research,Wellcome Sanger Institute for the COVID-19 Genomics UK Consortium,Ana da Silva Filipe et al
EPI_ISL_459723,NHSGGC West of Scotland Specialist Virology Centre / MRC-University of Glasgow Centre for Virus Research,Wellcome Sanger Institute for the COVID-19 Genomics UK Consortium,Ana da Silva Filipe et al
EPI_ISL_459659,NHSGGC West of Scotland Specialist Virology Centre / MRC-University of Glasgow Centre for Virus Research,Wellcome Sanger Institute for the COVID-19 Genomics UK Consortium,Ana da Silva Filipe et al
EPI_ISL_459555,NHSGGC West of Scotland Specialist Virology Centre / MRC-University of Glasgow Centre for Virus Research,Wellcome Sanger Institute for the COVID-19 Genomics UK Consortium,Ana da Silva Filipe et al
EPI_ISL_459564,NHSGGC West of Scotland Specialist Virology Centre / MRC-University of Glasgow Centre for Virus Research,Wellcome Sanger Institute for the COVID-19 Genomics UK Consortium,Ana da Silva Filipe et al
EPI_ISL_459714,NHSGGC West of Scotland Specialist Virology Centre / MRC-University of Glasgow Centre for Virus Research,Wellcome Sanger Institute for the COVID-19 Genomics UK Consortium,Ana da Silva Filipe et al
EPI_ISL_459588,NHSGGC West of Scotland Specialist Virology Centre / MRC-University of Glasgow Centre for Virus Research,Wellcome Sanger Institute for the COVID-19 Genomics UK Consortium,Ana da Silva Filipe et al
EPI_ISL_459706,NHSGGC West of Scotland Specialist Virology Centre / MRC-University of Glasgow Centre for Virus Research,Wellcome Sanger Institute for the COVID-19 Genomics UK Consortium,Ana da Silva Filipe et al
EPI_ISL_459570,NHSGGC West of Scotland Specialist Virology Centre / MRC-University of Glasgow Centre for Virus Research,Wellcome Sanger Institute for the COVID-19 Genomics UK Consortium,Ana da Silva Filipe et al
EPI_ISL_459514,NHSGGC West of Scotland Specialist Virology Centre / MRC-University of Glasgow Centre for Virus Research,Wellcome Sanger Institute for the COVID-19 Genomics UK Consortium,Ana da Silva Filipe et al
EPI_ISL_459657,NHSGGC West of Scotland Specialist Virology Centre / MRC-University of Glasgow Centre for Virus Research,Wellcome Sanger Institute for the COVID-19 Genomics UK Consortium,Ana da Silva Filipe et al
EPI_ISL_459607,NHSGGC West of Scotland Specialist Virology Centre / MRC-University of Glasgow Centre for Virus Research,Wellcome Sanger Institute for the COVID-19 Genomics UK Consortium,Ana da Silva Filipe et al
EPI_ISL_459529,NHSGGC West of Scotland Specialist Virology Centre / MRC-University of Glasgow Centre for Virus Research,Wellcome Sanger Institute for the COVID-19 Genomics UK Consortium,Ana da Silva Filipe et al
EPI_ISL_459622,NHSGGC West of Scotland Specialist Virology Centre / MRC-University of Glasgow Centre for Virus Research,Wellcome Sanger Institute for the COVID-19 Genomics UK Consortium,Ana da Silva Filipe et al
EPI_ISL_459602,NHSGGC West of Scotland Specialist Virology Centre / MRC-University of Glasgow Centre for Virus Research,Wellcome Sanger Institute for the COVID-19 Genomics UK Consortium,Ana da Silva Filipe et al
EPI_ISL_459669,NHSGGC West of Scotland Specialist Virology Centre / MRC-University of Glasgow Centre for Virus Research,Wellcome Sanger Institute for the COVID-19 Genomics UK Consortium,Ana da Silva Filipe et al
EPI_ISL_459511,NHSGGC West of Scotland Specialist Virology Centre / MRC-University of Glasgow Centre for Virus Research,Wellcome Sanger Institute for the COVID-19 Genomics UK Consortium,Ana da Silva Filipe et al
EPI_ISL_459569,NHSGGC West of Scotland Specialist Virology Centre / MRC-University of Glasgow Centre for Virus Research,Wellcome Sanger Institute for the COVID-19 Genomics UK Consortium,Ana da Silva Filipe et al
EPI_ISL_459668,NHSGGC West of Scotland Specialist Virology Centre / MRC-University of Glasgow Centre for Virus Research,Wellcome Sanger Institute for the COVID-19 Genomics UK Consortium,Ana da Silva Filipe et al
EPI_ISL_459505,NHSGGC West of Scotland Specialist Virology Centre / MRC-University of Glasgow Centre for Virus Research,Wellcome Sanger Institute for the COVID-19 Genomics UK Consortium,Ana da Silva Filipe et al
EPI_ISL_459639,NHSGGC West of Scotland Specialist Virology Centre / MRC-University of Glasgow Centre for Virus Research,Wellcome Sanger Institute for the COVID-19 Genomics UK Consortium,Ana da Silva Filipe et al
EPI_ISL_459550,NHSGGC West of Scotland Specialist Virology Centre / MRC-University of Glasgow Centre for Virus Research,Wellcome Sanger Institute for the COVID-19 Genomics UK Consortium,Ana da Silva Filipe et al
EPI_ISL_459610,NHSGGC West of Scotland Specialist Virology Centre / MRC-University of Glasgow Centre for Virus Research,Wellcome Sanger Institute for the COVID-19 Genomics UK Consortium,Ana da Silva Filipe et al
EPI_ISL_459605,NHSGGC West of Scotland Specialist Virology Centre / MRC-University of Glasgow Centre for Virus Research,Wellcome Sanger Institute for the COVID-19 Genomics UK Consortium,Ana da Silva Filipe et al
EPI_ISL_459527,NHSGGC West of Scotland Specialist Virology Centre / MRC-University of Glasgow Centre for Virus Research,Wellcome Sanger Institute for the COVID-19 Genomics UK Consortium,Ana da Silva Filipe et al
EPI_ISL_459606,NHSGGC West of Scotland Specialist Virology Centre / MRC-University of Glasgow Centre for Virus Research,Wellcome Sanger Institute for the COVID-19 Genomics UK Consortium,Ana da Silva Filipe et al
EPI_ISL_459718,NHSGGC West of Scotland Specialist Virology Centre / MRC-University of Glasgow Centre for Virus Research,Wellcome Sanger Institute for the COVID-19 Genomics UK Consortium,Ana da Silva Filipe et al
EPI_ISL_459515,NHSGGC West of Scotland Specialist Virology Centre / MRC-University of Glasgow Centre for Virus Research,Wellcome Sanger Institute for the COVID-19 Genomics UK Consortium,Ana da Silva Filipe et al
EPI_ISL_459581,NHSGGC West of Scotland Specialist Virology Centre / MRC-University of Glasgow Centre for Virus Research,Wellcome Sanger Institute for the COVID-19 Genomics UK Consortium,Ana da Silva Filipe et al
EPI_ISL_459545,NHSGGC West of Scotland Specialist Virology Centre / MRC-University of Glasgow Centre for Virus Research,Wellcome Sanger Institute for the COVID-19 Genomics UK Consortium,Ana da Silva Filipe et al
EPI_ISL_459608,NHSGGC West of Scotland Specialist Virology Centre / MRC-University of Glasgow Centre for Virus Research,Wellcome Sanger Institute for the COVID-19 Genomics UK Consortium,Ana da Silva Filipe et al
EPI_ISL_459575,NHSGGC West of Scotland Specialist Virology Centre / MRC-University of Glasgow Centre for Virus Research,Wellcome Sanger Institute for the COVID-19 Genomics UK Consortium,Ana da Silva Filipe et al
EPI_ISL_459544,NHSGGC West of Scotland Specialist Virology Centre / MRC-University of Glasgow Centre for Virus Research,Wellcome Sanger Institute for the COVID-19 Genomics UK Consortium,Ana da Silva Filipe et al
EPI_ISL_459703,NHSGGC West of Scotland Specialist Virology Centre / MRC-University of Glasgow Centre for Virus Research,Wellcome Sanger Institute for the COVID-19 Genomics UK Consortium,Ana da Silva Filipe et al
EPI_ISL_459654,NHSGGC West of Scotland Specialist Virology Centre / MRC-University of Glasgow Centre for Virus Research,Wellcome Sanger Institute for the COVID-19 Genomics UK Consortium,Ana da Silva Filipe et al
EPI_ISL_459584,NHSGGC West of Scotland Specialist Virology Centre / MRC-University of Glasgow Centre for Virus Research,Wellcome Sanger Institute for the COVID-19 Genomics UK Consortium,Ana da Silva Filipe et al
EPI_ISL_459704,NHSGGC West of Scotland Specialist Virology Centre / MRC-University of Glasgow Centre for Virus Research,Wellcome Sanger Institute for the COVID-19 Genomics UK Consortium,Ana da Silva Filipe et al
EPI_ISL_459590,NHSGGC West of Scotland Specialist Virology Centre / MRC-University of Glasgow Centre for Virus Research,Wellcome Sanger Institute for the COVID-19 Genomics UK Consortium,Ana da Silva Filipe et al
EPI_ISL_459676,NHSGGC West of Scotland Specialist Virology Centre / MRC-University of Glasgow Centre for Virus Research,Wellcome Sanger Institute for the COVID-19 Genomics UK Consortium,Ana da Silva Filipe et al
EPI_ISL_459673,NHSGGC West of Scotland Specialist Virology Centre / MRC-University of Glasgow Centre for Virus Research,Wellcome Sanger Institute for the COVID-19 Genomics UK Consortium,Ana da Silva Filipe et al
EPI_ISL_459609,NHSGGC West of Scotland Specialist Virology Centre / MRC-University of Glasgow Centre for Virus Research,Wellcome Sanger Institute for the COVID-19 Genomics UK Consortium,Ana da Silva Filipe et al
EPI_ISL_489679,NHSGGC West of Scotland Specialist Virology Centre / MRC-University of Glasgow Centre for Virus Research,Wellcome Sanger Institute for the COVID-19 Genomics UK Consortium,Ana da Silva Filipe et al
EPI_ISL_489619,NHSGGC West of Scotland Specialist Virology Centre / MRC-University of Glasgow Centre for Virus Research,Wellcome Sanger Institute for the COVID-19 Genomics UK Consortium,Ana da Silva Filipe et al
EPI_ISL_489601,NHSGGC West of Scotland Specialist Virology Centre / MRC-University of Glasgow Centre for Virus Research,Wellcome Sanger Institute for the COVID-19 Genomics UK Consortium,Ana da Silva Filipe et al
EPI_ISL_489704,NHSGGC West of Scotland Specialist Virology Centre / MRC-University of Glasgow Centre for Virus Research,Wellcome Sanger Institute for the COVID-19 Genomics UK Consortium,Ana da Silva Filipe et al
EPI_ISL_489664,NHSGGC West of Scotland Specialist Virology Centre / MRC-University of Glasgow Centre for Virus Research,Wellcome Sanger Institute for the COVID-19 Genomics UK Consortium,Ana da Silva Filipe et al
EPI_ISL_489676,NHSGGC West of Scotland Specialist Virology Centre / MRC-University of Glasgow Centre for Virus Research,Wellcome Sanger Institute for the COVID-19 Genomics UK Consortium,Ana da Silva Filipe et al
EPI_ISL_489645,NHSGGC West of Scotland Specialist Virology Centre / MRC-University of Glasgow Centre for Virus Research,Wellcome Sanger Institute for the COVID-19 Genomics UK Consortium,Ana da Silva Filipe et al
EPI_ISL_489627,NHSGGC West of Scotland Specialist Virology Centre / MRC-University of Glasgow Centre for Virus Research,Wellcome Sanger Institute for the COVID-19 Genomics UK Consortium,Ana da Silva Filipe et al
EPI_ISL_489602,NHSGGC West of Scotland Specialist Virology Centre / MRC-University of Glasgow Centre for Virus Research,Wellcome Sanger Institute for the COVID-19 Genomics UK Consortium,Ana da Silva Filipe et al
EPI_ISL_489706,NHSGGC West of Scotland Specialist Virology Centre / MRC-University of Glasgow Centre for Virus Research,Wellcome Sanger Institute for the COVID-19 Genomics UK Consortium,Ana da Silva Filipe et al
EPI_ISL_489684,NHSGGC West of Scotland Specialist Virology Centre / MRC-University of Glasgow Centre for Virus Research,Wellcome Sanger Institute for the COVID-19 Genomics UK Consortium,Ana da Silva Filipe et al
EPI_ISL_489604,NHSGGC West of Scotland Specialist Virology Centre / MRC-University of Glasgow Centre for Virus Research,Wellcome Sanger Institute for the COVID-19 Genomics UK Consortium,Ana da Silva Filipe et al
EPI_ISL_459641,NHSGGC West of Scotland Specialist Virology Centre / MRC-University of Glasgow Centre for Virus Research,Wellcome Sanger Institute for the COVID-19 Genomics UK Consortium,Ana da Silva Filipe et al
EPI_ISL_459649,NHSGGC West of Scotland Specialist Virology Centre / MRC-University of Glasgow Centre for Virus Research,Wellcome Sanger Institute for the COVID-19 Genomics UK Consortium,Ana da Silva Filipe et al
EPI_ISL_459521,NHSGGC West of Scotland Specialist Virology Centre / MRC-University of Glasgow Centre for Virus Research,Wellcome Sanger Institute for the COVID-19 Genomics UK Consortium,Ana da Silva Filipe et al
EPI_ISL_459551,NHSGGC West of Scotland Specialist Virology Centre / MRC-University of Glasgow Centre for Virus Research,Wellcome Sanger Institute for the COVID-19 Genomics UK Consortium,Ana da Silva Filipe et al
EPI_ISL_459619,NHSGGC West of Scotland Specialist Virology Centre / MRC-University of Glasgow Centre for Virus Research,Wellcome Sanger Institute for the COVID-19 Genomics UK Consortium,Ana da Silva Filipe et al
EPI_ISL_459629,NHSGGC West of Scotland Specialist Virology Centre / MRC-University of Glasgow Centre for Virus Research,Wellcome Sanger Institute for the COVID-19 Genomics UK Consortium,Ana da Silva Filipe et al
EPI_ISL_459553,NHSGGC West of Scotland Specialist Virology Centre / MRC-University of Glasgow Centre for Virus Research,Wellcome Sanger Institute for the COVID-19 Genomics UK Consortium,Ana da Silva Filipe et al
EPI_ISL_459698,NHSGGC West of Scotland Specialist Virology Centre / MRC-University of Glasgow Centre for Virus Research,Wellcome Sanger Institute for the COVID-19 Genomics UK Consortium,Ana da Silva Filipe et al
EPI_ISL_459552,NHSGGC West of Scotland Specialist Virology Centre / MRC-University of Glasgow Centre for Virus Research,Wellcome Sanger Institute for the COVID-19 Genomics UK Consortium,Ana da Silva Filipe et al
EPI_ISL_459693,NHSGGC West of Scotland Specialist Virology Centre / MRC-University of Glasgow Centre for Virus Research,Wellcome Sanger Institute for the COVID-19 Genomics UK Consortium,Ana da Silva Filipe et al
EPI_ISL_459695,NHSGGC West of Scotland Specialist Virology Centre / MRC-University of Glasgow Centre for Virus Research,Wellcome Sanger Institute for the COVID-19 Genomics UK Consortium,Ana da Silva Filipe et al
EPI_ISL_459701,NHSGGC West of Scotland Specialist Virology Centre / MRC-University of Glasgow Centre for Virus Research,Wellcome Sanger Institute for the COVID-19 Genomics UK Consortium,Ana da Silva Filipe et al
EPI_ISL_459656,NHSGGC West of Scotland Specialist Virology Centre / MRC-University of Glasgow Centre for Virus Research,Wellcome Sanger Institute for the COVID-19 Genomics UK Consortium,Ana da Silva Filipe et al
EPI_ISL_459582,NHSGGC West of Scotland Specialist Virology Centre / MRC-University of Glasgow Centre for Virus Research,Wellcome Sanger Institute for the COVID-19 Genomics UK Consortium,Ana da Silva Filipe et al
EPI_ISL_459670,NHSGGC West of Scotland Specialist Virology Centre / MRC-University of Glasgow Centre for Virus Research,Wellcome Sanger Institute for the COVID-19 Genomics UK Consortium,Ana da Silva Filipe et al
EPI_ISL_459682,NHSGGC West of Scotland Specialist Virology Centre / MRC-University of Glasgow Centre for Virus Research,Wellcome Sanger Institute for the COVID-19 Genomics UK Consortium,Ana da Silva Filipe et al
EPI_ISL_459689,NHSGGC West of Scotland Specialist Virology Centre / MRC-University of Glasgow Centre for Virus Research,Wellcome Sanger Institute for the COVID-19 Genomics UK Consortium,Ana da Silva Filipe et al
EPI_ISL_459520,NHSGGC West of Scotland Specialist Virology Centre / MRC-University of Glasgow Centre for Virus Research,Wellcome Sanger Institute for the COVID-19 Genomics UK Consortium,Ana da Silva Filipe et al
EPI_ISL_459596,NHSGGC West of Scotland Specialist Virology Centre / MRC-University of Glasgow Centre for Virus Research,Wellcome Sanger Institute for the COVID-19 Genomics UK Consortium,Ana da Silva Filipe et al
EPI_ISL_459542,NHSGGC West of Scotland Specialist Virology Centre / MRC-University of Glasgow Centre for Virus Research,Wellcome Sanger Institute for the COVID-19 Genomics UK Consortium,Ana da Silva Filipe et al
EPI_ISL_459666,NHSGGC West of Scotland Specialist Virology Centre / MRC-University of Glasgow Centre for Virus Research,Wellcome Sanger Institute for the COVID-19 Genomics UK Consortium,Ana da Silva Filipe et al
EPI_ISL_459509,NHSGGC West of Scotland Specialist Virology Centre / MRC-University of Glasgow Centre for Virus Research,Wellcome Sanger Institute for the COVID-19 Genomics UK Consortium,Ana da Silva Filipe et al
EPI_ISL_459543,NHSGGC West of Scotland Specialist Virology Centre / MRC-University of Glasgow Centre for Virus Research,Wellcome Sanger Institute for the COVID-19 Genomics UK Consortium,Ana da Silva Filipe et al
EPI_ISL_459510,NHSGGC West of Scotland Specialist Virology Centre / MRC-University of Glasgow Centre for Virus Research,Wellcome Sanger Institute for the COVID-19 Genomics UK Consortium,Ana da Silva Filipe et al
EPI_ISL_459616,NHSGGC West of Scotland Specialist Virology Centre / MRC-University of Glasgow Centre for Virus Research,Wellcome Sanger Institute for the COVID-19 Genomics UK Consortium,Ana da Silva Filipe et al
EPI_ISL_459577,NHSGGC West of Scotland Specialist Virology Centre / MRC-University of Glasgow Centre for Virus Research,Wellcome Sanger Institute for the COVID-19 Genomics UK Consortium,Ana da Silva Filipe et al
EPI_ISL_459565,NHSGGC West of Scotland Specialist Virology Centre / MRC-University of Glasgow Centre for Virus Research,Wellcome Sanger Institute for the COVID-19 Genomics UK Consortium,Ana da Silva Filipe et al
EPI_ISL_459719,NHSGGC West of Scotland Specialist Virology Centre / MRC-University of Glasgow Centre for Virus Research,Wellcome Sanger Institute for the COVID-19 Genomics UK Consortium,Ana da Silva Filipe et al
EPI_ISL_459576,NHSGGC West of Scotland Specialist Virology Centre / MRC-University of Glasgow Centre for Virus Research,Wellcome Sanger Institute for the COVID-19 Genomics UK Consortium,Ana da Silva Filipe et al
EPI_ISL_459522,NHSGGC West of Scotland Specialist Virology Centre / MRC-University of Glasgow Centre for Virus Research,Wellcome Sanger Institute for the COVID-19 Genomics UK Consortium,Ana da Silva Filipe et al
EPI_ISL_459517,NHSGGC West of Scotland Specialist Virology Centre / MRC-University of Glasgow Centre for Virus Research,Wellcome Sanger Institute for the COVID-19 Genomics UK Consortium,Ana da Silva Filipe et al
EPI_ISL_459530,NHSGGC West of Scotland Specialist Virology Centre / MRC-University of Glasgow Centre for Virus Research,Wellcome Sanger Institute for the COVID-19 Genomics UK Consortium,Ana da Silva Filipe et al
EPI_ISL_459715,NHSGGC West of Scotland Specialist Virology Centre / MRC-University of Glasgow Centre for Virus Research,Wellcome Sanger Institute for the COVID-19 Genomics UK Consortium,Ana da Silva Filipe et al
EPI_ISL_459600,NHSGGC West of Scotland Specialist Virology Centre / MRC-University of Glasgow Centre for Virus Research,Wellcome Sanger Institute for the COVID-19 Genomics UK Consortium,Ana da Silva Filipe et al
EPI_ISL_459538,NHSGGC West of Scotland Specialist Virology Centre / MRC-University of Glasgow Centre for Virus Research,Wellcome Sanger Institute for the COVID-19 Genomics UK Consortium,Ana da Silva Filipe et al
EPI_ISL_459708,NHSGGC West of Scotland Specialist Virology Centre / MRC-University of Glasgow Centre for Virus Research,Wellcome Sanger Institute for the COVID-19 Genomics UK Consortium,Ana da Silva Filipe et al
EPI_ISL_459692,NHSGGC West of Scotland Specialist Virology Centre / MRC-University of Glasgow Centre for Virus Research,Wellcome Sanger Institute for the COVID-19 Genomics UK Consortium,Ana da Silva Filipe et al
EPI_ISL_459612,NHSGGC West of Scotland Specialist Virology Centre / MRC-University of Glasgow Centre for Virus Research,Wellcome Sanger Institute for the COVID-19 Genomics UK Consortium,Ana da Silva Filipe et al
EPI_ISL_459638,NHSGGC West of Scotland Specialist Virology Centre / MRC-University of Glasgow Centre for Virus Research,Wellcome Sanger Institute for the COVID-19 Genomics UK Consortium,Ana da Silva Filipe et al
EPI_ISL_459678,NHSGGC West of Scotland Specialist Virology Centre / MRC-University of Glasgow Centre for Virus Research,Wellcome Sanger Institute for the COVID-19 Genomics UK Consortium,Ana da Silva Filipe et al
EPI_ISL_459633,NHSGGC West of Scotland Specialist Virology Centre / MRC-University of Glasgow Centre for Virus Research,Wellcome Sanger Institute for the COVID-19 Genomics UK Consortium,Ana da Silva Filipe et al
EPI_ISL_459621,NHSGGC West of Scotland Specialist Virology Centre / MRC-University of Glasgow Centre for Virus Research,Wellcome Sanger Institute for the COVID-19 Genomics UK Consortium,Ana da Silva Filipe et al
EPI_ISL_459680,NHSGGC West of Scotland Specialist Virology Centre / MRC-University of Glasgow Centre for Virus Research,Wellcome Sanger Institute for the COVID-19 Genomics UK Consortium,Ana da Silva Filipe et al
EPI_ISL_459568,NHSGGC West of Scotland Specialist Virology Centre / MRC-University of Glasgow Centre for Virus Research,Wellcome Sanger Institute for the COVID-19 Genomics UK Consortium,Ana da Silva Filipe et al
EPI_ISL_459528,NHSGGC West of Scotland Specialist Virology Centre / MRC-University of Glasgow Centre for Virus Research,Wellcome Sanger Institute for the COVID-19 Genomics UK Consortium,Ana da Silva Filipe et al
EPI_ISL_459592,NHSGGC West of Scotland Specialist Virology Centre / MRC-University of Glasgow Centre for Virus Research,Wellcome Sanger Institute for the COVID-19 Genomics UK Consortium,Ana da Silva Filipe et al
EPI_ISL_459546,NHSGGC West of Scotland Specialist Virology Centre / MRC-University of Glasgow Centre for Virus Research,Wellcome Sanger Institute for the COVID-19 Genomics UK Consortium,Ana da Silva Filipe et al
EPI_ISL_459717,NHSGGC West of Scotland Specialist Virology Centre / MRC-University of Glasgow Centre for Virus Research,Wellcome Sanger Institute for the COVID-19 Genomics UK Consortium,Ana da Silva Filipe et al
EPI_ISL_459672,NHSGGC West of Scotland Specialist Virology Centre / MRC-University of Glasgow Centre for Virus Research,Wellcome Sanger Institute for the COVID-19 Genomics UK Consortium,Ana da Silva Filipe et al
EPI_ISL_459643,NHSGGC West of Scotland Specialist Virology Centre / MRC-University of Glasgow Centre for Virus Research,Wellcome Sanger Institute for the COVID-19 Genomics UK Consortium,Ana da Silva Filipe et al
EPI_ISL_459567,NHSGGC West of Scotland Specialist Virology Centre / MRC-University of Glasgow Centre for Virus Research,Wellcome Sanger Institute for the COVID-19 Genomics UK Consortium,Ana da Silva Filipe et al
EPI_ISL_459716,NHSGGC West of Scotland Specialist Virology Centre / MRC-University of Glasgow Centre for Virus Research,Wellcome Sanger Institute for the COVID-19 Genomics UK Consortium,Ana da Silva Filipe et al
EPI_ISL_459556,NHSGGC West of Scotland Specialist Virology Centre / MRC-University of Glasgow Centre for Virus Research,Wellcome Sanger Institute for the COVID-19 Genomics UK Consortium,Ana da Silva Filipe et al
EPI_ISL_459583,NHSGGC West of Scotland Specialist Virology Centre / MRC-University of Glasgow Centre for Virus Research,Wellcome Sanger Institute for the COVID-19 Genomics UK Consortium,Ana da Silva Filipe et al
EPI_ISL_459535,NHSGGC West of Scotland Specialist Virology Centre / MRC-University of Glasgow Centre for Virus Research,Wellcome Sanger Institute for the COVID-19 Genomics UK Consortium,Ana da Silva Filipe et al
EPI_ISL_489610,NHSGGC West of Scotland Specialist Virology Centre / MRC-University of Glasgow Centre for Virus Research,Wellcome Sanger Institute for the COVID-19 Genomics UK Consortium,Ana da Silva Filipe et al
EPI_ISL_489607,NHSGGC West of Scotland Specialist Virology Centre / MRC-University of Glasgow Centre for Virus Research,Wellcome Sanger Institute for the COVID-19 Genomics UK Consortium,Ana da Silva Filipe et al
EPI_ISL_489613,NHSGGC West of Scotland Specialist Virology Centre / MRC-University of Glasgow Centre for Virus Research,Wellcome Sanger Institute for the COVID-19 Genomics UK Consortium,Ana da Silva Filipe et al
EPI_ISL_459684,NHSGGC West of Scotland Specialist Virology Centre / MRC-University of Glasgow Centre for Virus Research,Wellcome Sanger Institute for the COVID-19 Genomics UK Consortium,Ana da Silva Filipe et al
EPI_ISL_459563,NHSGGC West of Scotland Specialist Virology Centre / MRC-University of Glasgow Centre for Virus Research,Wellcome Sanger Institute for the COVID-19 Genomics UK Consortium,Ana da Silva Filipe et al
EPI_ISL_489600,NHSGGC West of Scotland Specialist Virology Centre / MRC-University of Glasgow Centre for Virus Research,Wellcome Sanger Institute for the COVID-19 Genomics UK Consortium,Ana da Silva Filipe et al
EPI_ISL_489590,NHSGGC West of Scotland Specialist Virology Centre / MRC-University of Glasgow Centre for Virus Research,Wellcome Sanger Institute for the COVID-19 Genomics UK Consortium,Ana da Silva Filipe et al
EPI_ISL_489674,NHSGGC West of Scotland Specialist Virology Centre / MRC-University of Glasgow Centre for Virus Research,Wellcome Sanger Institute for the COVID-19 Genomics UK Consortium,Ana da Silva Filipe et al
EPI_ISL_489656,NHSGGC West of Scotland Specialist Virology Centre / MRC-University of Glasgow Centre for Virus Research,Wellcome Sanger Institute for the COVID-19 Genomics UK Consortium,Ana da Silva Filipe et al
EPI_ISL_489606,NHSGGC West of Scotland Specialist Virology Centre / MRC-University of Glasgow Centre for Virus Research,Wellcome Sanger Institute for the COVID-19 Genomics UK Consortium,Ana da Silva Filipe et al
EPI_ISL_489592,NHSGGC West of Scotland Specialist Virology Centre / MRC-University of Glasgow Centre for Virus Research,Wellcome Sanger Institute for the COVID-19 Genomics UK Consortium,Ana da Silva Filipe et al
EPI_ISL_489589,NHSGGC West of Scotland Specialist Virology Centre / MRC-University of Glasgow Centre for Virus Research,Wellcome Sanger Institute for the COVID-19 Genomics UK Consortium,Ana da Silva Filipe et al
EPI_ISL_489611,NHSGGC West of Scotland Specialist Virology Centre / MRC-University of Glasgow Centre for Virus Research,Wellcome Sanger Institute for the COVID-19 Genomics UK Consortium,Ana da Silva Filipe et al
EPI_ISL_489652,NHSGGC West of Scotland Specialist Virology Centre / MRC-University of Glasgow Centre for Virus Research,Wellcome Sanger Institute for the COVID-19 Genomics UK Consortium,Ana da Silva Filipe et al
EPI_ISL_489689,NHSGGC West of Scotland Specialist Virology Centre / MRC-University of Glasgow Centre for Virus Research,Wellcome Sanger Institute for the COVID-19 Genomics UK Consortium,Ana da Silva Filipe et al
EPI_ISL_489622,NHSGGC West of Scotland Specialist Virology Centre / MRC-University of Glasgow Centre for Virus Research,Wellcome Sanger Institute for the COVID-19 Genomics UK Consortium,Ana da Silva Filipe et al
EPI_ISL_489591,NHSGGC West of Scotland Specialist Virology Centre / MRC-University of Glasgow Centre for Virus Research,Wellcome Sanger Institute for the COVID-19 Genomics UK Consortium,Ana da Silva Filipe et al
EPI_ISL_489609,NHSGGC West of Scotland Specialist Virology Centre / MRC-University of Glasgow Centre for Virus Research,Wellcome Sanger Institute for the COVID-19 Genomics UK Consortium,Ana da Silva Filipe et al
EPI_ISL_489697,NHSGGC West of Scotland Specialist Virology Centre / MRC-University of Glasgow Centre for Virus Research,Wellcome Sanger Institute for the COVID-19 Genomics UK Consortium,Ana da Silva Filipe et al
EPI_ISL_469934,NHSGGC West of Scotland Specialist Virology Centre / MRC-University of Glasgow Centre for Virus Research,Wellcome Sanger Institute for the COVID-19 Genomics UK Consortium,Ana da Silva Filipe et al
EPI_ISL_469992,NHSGGC West of Scotland Specialist Virology Centre / MRC-University of Glasgow Centre for Virus Research,Wellcome Sanger Institute for the COVID-19 Genomics UK Consortium,Ana da Silva Filipe et al
EPI_ISL_469959,NHSGGC West of Scotland Specialist Virology Centre / MRC-University of Glasgow Centre for Virus Research,Wellcome Sanger Institute for the COVID-19 Genomics UK Consortium,Ana da Silva Filipe et al
EPI_ISL_469984,NHSGGC West of Scotland Specialist Virology Centre / MRC-University of Glasgow Centre for Virus Research,Wellcome Sanger Institute for the COVID-19 Genomics UK Consortium,Ana da Silva Filipe et al
EPI_ISL_469980,NHSGGC West of Scotland Specialist Virology Centre / MRC-University of Glasgow Centre for Virus Research,Wellcome Sanger Institute for the COVID-19 Genomics UK Consortium,Ana da Silva Filipe et al
EPI_ISL_470006,NHSGGC West of Scotland Specialist Virology Centre / MRC-University of Glasgow Centre for Virus Research,Wellcome Sanger Institute for the COVID-19 Genomics UK Consortium,Ana da Silva Filipe et al
EPI_ISL_469945,NHSGGC West of Scotland Specialist Virology Centre / MRC-University of Glasgow Centre for Virus Research,Wellcome Sanger Institute for the COVID-19 Genomics UK Consortium,Ana da Silva Filipe et al
EPI_ISL_469970,NHSGGC West of Scotland Specialist Virology Centre / MRC-University of Glasgow Centre for Virus Research,Wellcome Sanger Institute for the COVID-19 Genomics UK Consortium,Ana da Silva Filipe et al
EPI_ISL_469968,NHSGGC West of Scotland Specialist Virology Centre / MRC-University of Glasgow Centre for Virus Research,Wellcome Sanger Institute for the COVID-19 Genomics UK Consortium,Ana da Silva Filipe et al
EPI_ISL_489678,NHSGGC West of Scotland Specialist Virology Centre / MRC-University of Glasgow Centre for Virus Research,Wellcome Sanger Institute for the COVID-19 Genomics UK Consortium,Ana da Silva Filipe et al
EPI_ISL_489616,NHSGGC West of Scotland Specialist Virology Centre / MRC-University of Glasgow Centre for Virus Research,Wellcome Sanger Institute for the COVID-19 Genomics UK Consortium,Ana da Silva Filipe et al
EPI_ISL_489628,NHSGGC West of Scotland Specialist Virology Centre / MRC-University of Glasgow Centre for Virus Research,Wellcome Sanger Institute for the COVID-19 Genomics UK Consortium,Ana da Silva Filipe et al
EPI_ISL_489666,NHSGGC West of Scotland Specialist Virology Centre / MRC-University of Glasgow Centre for Virus Research,Wellcome Sanger Institute for the COVID-19 Genomics UK Consortium,Ana da Silva Filipe et al
EPI_ISL_489686,NHSGGC West of Scotland Specialist Virology Centre / MRC-University of Glasgow Centre for Virus Research,Wellcome Sanger Institute for the COVID-19 Genomics UK Consortium,Ana da Silva Filipe et al
EPI_ISL_489596,NHSGGC West of Scotland Specialist Virology Centre / MRC-University of Glasgow Centre for Virus Research,Wellcome Sanger Institute for the COVID-19 Genomics UK Consortium,Ana da Silva Filipe et al
EPI_ISL_489703,NHSGGC West of Scotland Specialist Virology Centre / MRC-University of Glasgow Centre for Virus Research,Wellcome Sanger Institute for the COVID-19 Genomics UK Consortium,Ana da Silva Filipe et al
EPI_ISL_489620,NHSGGC West of Scotland Specialist Virology Centre / MRC-University of Glasgow Centre for Virus Research,Wellcome Sanger Institute for the COVID-19 Genomics UK Consortium,Ana da Silva Filipe et al
EPI_ISL_489699,NHSGGC West of Scotland Specialist Virology Centre / MRC-University of Glasgow Centre for Virus Research,Wellcome Sanger Institute for the COVID-19 Genomics UK Consortium,Ana da Silva Filipe et al
EPI_ISL_489665,NHSGGC West of Scotland Specialist Virology Centre / MRC-University of Glasgow Centre for Virus Research,Wellcome Sanger Institute for the COVID-19 Genomics UK Consortium,Ana da Silva Filipe et al
EPI_ISL_489705,NHSGGC West of Scotland Specialist Virology Centre / MRC-University of Glasgow Centre for Virus Research,Wellcome Sanger Institute for the COVID-19 Genomics UK Consortium,Ana da Silva Filipe et al
EPI_ISL_489612,NHSGGC West of Scotland Specialist Virology Centre / MRC-University of Glasgow Centre for Virus Research,Wellcome Sanger Institute for the COVID-19 Genomics UK Consortium,Ana da Silva Filipe et al
EPI_ISL_489698,NHSGGC West of Scotland Specialist Virology Centre / MRC-University of Glasgow Centre for Virus Research,Wellcome Sanger Institute for the COVID-19 Genomics UK Consortium,Ana da Silva Filipe et al
EPI_ISL_489696,NHSGGC West of Scotland Specialist Virology Centre / MRC-University of Glasgow Centre for Virus Research,Wellcome Sanger Institute for the COVID-19 Genomics UK Consortium,Ana da Silva Filipe et al
EPI_ISL_489586,NHSGGC West of Scotland Specialist Virology Centre / MRC-University of Glasgow Centre for Virus Research,Wellcome Sanger Institute for the COVID-19 Genomics UK Consortium,Ana da Silva Filipe et al
EPI_ISL_489629,NHSGGC West of Scotland Specialist Virology Centre / MRC-University of Glasgow Centre for Virus Research,Wellcome Sanger Institute for the COVID-19 Genomics UK Consortium,Ana da Silva Filipe et al
EPI_ISL_489580,NHSGGC West of Scotland Specialist Virology Centre / MRC-University of Glasgow Centre for Virus Research,Wellcome Sanger Institute for the COVID-19 Genomics UK Consortium,Ana da Silva Filipe et al
EPI_ISL_489658,NHSGGC West of Scotland Specialist Virology Centre / MRC-University of Glasgow Centre for Virus Research,Wellcome Sanger Institute for the COVID-19 Genomics UK Consortium,Ana da Silva Filipe et al
EPI_ISL_489644,NHSGGC West of Scotland Specialist Virology Centre / MRC-University of Glasgow Centre for Virus Research,Wellcome Sanger Institute for the COVID-19 Genomics UK Consortium,Ana da Silva Filipe et al
EPI_ISL_489702,NHSGGC West of Scotland Specialist Virology Centre / MRC-University of Glasgow Centre for Virus Research,Wellcome Sanger Institute for the COVID-19 Genomics UK Consortium,Ana da Silva Filipe et al
EPI_ISL_489660,NHSGGC West of Scotland Specialist Virology Centre / MRC-University of Glasgow Centre for Virus Research,Wellcome Sanger Institute for the COVID-19 Genomics UK Consortium,Ana da Silva Filipe et al
EPI_ISL_489677,NHSGGC West of Scotland Specialist Virology Centre / MRC-University of Glasgow Centre for Virus Research,Wellcome Sanger Institute for the COVID-19 Genomics UK Consortium,Ana da Silva Filipe et al
EPI_ISL_489617,NHSGGC West of Scotland Specialist Virology Centre / MRC-University of Glasgow Centre for Virus Research,Wellcome Sanger Institute for the COVID-19 Genomics UK Consortium,Ana da Silva Filipe et al
EPI_ISL_489685,NHSGGC West of Scotland Specialist Virology Centre / MRC-University of Glasgow Centre for Virus Research,Wellcome Sanger Institute for the COVID-19 Genomics UK Consortium,Ana da Silva Filipe et al
EPI_ISL_489695,NHSGGC West of Scotland Specialist Virology Centre / MRC-University of Glasgow Centre for Virus Research,Wellcome Sanger Institute for the COVID-19 Genomics UK Consortium,Ana da Silva Filipe et al
EPI_ISL_489661,NHSGGC West of Scotland Specialist Virology Centre / MRC-University of Glasgow Centre for Virus Research,Wellcome Sanger Institute for the COVID-19 Genomics UK Consortium,Ana da Silva Filipe et al
EPI_ISL_489615,NHSGGC West of Scotland Specialist Virology Centre / MRC-University of Glasgow Centre for Virus Research,Wellcome Sanger Institute for the COVID-19 Genomics UK Consortium,Ana da Silva Filipe et al
EPI_ISL_489701,NHSGGC West of Scotland Specialist Virology Centre / MRC-University of Glasgow Centre for Virus Research,Wellcome Sanger Institute for the COVID-19 Genomics UK Consortium,Ana da Silva Filipe et al
EPI_ISL_489691,NHSGGC West of Scotland Specialist Virology Centre / MRC-University of Glasgow Centre for Virus Research,Wellcome Sanger Institute for the COVID-19 Genomics UK Consortium,Ana da Silva Filipe et al
EPI_ISL_489640,NHSGGC West of Scotland Specialist Virology Centre / MRC-University of Glasgow Centre for Virus Research,Wellcome Sanger Institute for the COVID-19 Genomics UK Consortium,Ana da Silva Filipe et al
EPI_ISL_489442,NHSGGC West of Scotland Specialist Virology Centre / MRC-University of Glasgow Centre for Virus Research,Wellcome Sanger Institute for the COVID-19 Genomics UK Consortium,Ana da Silva Filipe et al
EPI_ISL_489418,NHSGGC West of Scotland Specialist Virology Centre / MRC-University of Glasgow Centre for Virus Research,Wellcome Sanger Institute for the COVID-19 Genomics UK Consortium,Ana da Silva Filipe et al
EPI_ISL_489599,NHSGGC West of Scotland Specialist Virology Centre / MRC-University of Glasgow Centre for Virus Research,Wellcome Sanger Institute for the COVID-19 Genomics UK Consortium,Ana da Silva Filipe et al
EPI_ISL_489489,NHSGGC West of Scotland Specialist Virology Centre / MRC-University of Glasgow Centre for Virus Research,Wellcome Sanger Institute for the COVID-19 Genomics UK Consortium,Ana da Silva Filipe et al
EPI_ISL_489413,NHSGGC West of Scotland Specialist Virology Centre / MRC-University of Glasgow Centre for Virus Research,Wellcome Sanger Institute for the COVID-19 Genomics UK Consortium,Ana da Silva Filipe et al
EPI_ISL_489380,NHSGGC West of Scotland Specialist Virology Centre / MRC-University of Glasgow Centre for Virus Research,Wellcome Sanger Institute for the COVID-19 Genomics UK Consortium,Ana da Silva Filipe et al
EPI_ISL_489536,NHSGGC West of Scotland Specialist Virology Centre / MRC-University of Glasgow Centre for Virus Research,Wellcome Sanger Institute for the COVID-19 Genomics UK Consortium,Ana da Silva Filipe et al
EPI_ISL_489396,NHSGGC West of Scotland Specialist Virology Centre / MRC-University of Glasgow Centre for Virus Research,Wellcome Sanger Institute for the COVID-19 Genomics UK Consortium,Ana da Silva Filipe et al
EPI_ISL_489449,NHSGGC West of Scotland Specialist Virology Centre / MRC-University of Glasgow Centre for Virus Research,Wellcome Sanger Institute for the COVID-19 Genomics UK Consortium,Ana da Silva Filipe et al
EPI_ISL_489547,NHSGGC West of Scotland Specialist Virology Centre / MRC-University of Glasgow Centre for Virus Research,Wellcome Sanger Institute for the COVID-19 Genomics UK Consortium,Ana da Silva Filipe et al
EPI_ISL_489393,NHSGGC West of Scotland Specialist Virology Centre / MRC-University of Glasgow Centre for Virus Research,Wellcome Sanger Institute for the COVID-19 Genomics UK Consortium,Ana da Silva Filipe et al
EPI_ISL_489455,NHSGGC West of Scotland Specialist Virology Centre / MRC-University of Glasgow Centre for Virus Research,Wellcome Sanger Institute for the COVID-19 Genomics UK Consortium,Ana da Silva Filipe et al
EPI_ISL_489407,NHSGGC West of Scotland Specialist Virology Centre / MRC-University of Glasgow Centre for Virus Research,Wellcome Sanger Institute for the COVID-19 Genomics UK Consortium,Ana da Silva Filipe et al
EPI_ISL_489543,NHSGGC West of Scotland Specialist Virology Centre / MRC-University of Glasgow Centre for Virus Research,Wellcome Sanger Institute for the COVID-19 Genomics UK Consortium,Ana da Silva Filipe et al
EPI_ISL_489480,NHSGGC West of Scotland Specialist Virology Centre / MRC-University of Glasgow Centre for Virus Research,Wellcome Sanger Institute for the COVID-19 Genomics UK Consortium,Ana da Silva Filipe et al
EPI_ISL_489429,NHSGGC West of Scotland Specialist Virology Centre / MRC-University of Glasgow Centre for Virus Research,Wellcome Sanger Institute for the COVID-19 Genomics UK Consortium,Ana da Silva Filipe et al
EPI_ISL_489401,NHSGGC West of Scotland Specialist Virology Centre / MRC-University of Glasgow Centre for Virus Research,Wellcome Sanger Institute for the COVID-19 Genomics UK Consortium,Ana da Silva Filipe et al
EPI_ISL_489470,NHSGGC West of Scotland Specialist Virology Centre / MRC-University of Glasgow Centre for Virus Research,Wellcome Sanger Institute for the COVID-19 Genomics UK Consortium,Ana da Silva Filipe et al
EPI_ISL_489392,NHSGGC West of Scotland Specialist Virology Centre / MRC-University of Glasgow Centre for Virus Research,Wellcome Sanger Institute for the COVID-19 Genomics UK Consortium,Ana da Silva Filipe et al
EPI_ISL_489391,NHSGGC West of Scotland Specialist Virology Centre / MRC-University of Glasgow Centre for Virus Research,Wellcome Sanger Institute for the COVID-19 Genomics UK Consortium,Ana da Silva Filipe et al
EPI_ISL_489567,NHSGGC West of Scotland Specialist Virology Centre / MRC-University of Glasgow Centre for Virus Research,Wellcome Sanger Institute for the COVID-19 Genomics UK Consortium,Ana da Silva Filipe et al
EPI_ISL_489408,NHSGGC West of Scotland Specialist Virology Centre / MRC-University of Glasgow Centre for Virus Research,Wellcome Sanger Institute for the COVID-19 Genomics UK Consortium,Ana da Silva Filipe et al
EPI_ISL_489537,NHSGGC West of Scotland Specialist Virology Centre / MRC-University of Glasgow Centre for Virus Research,Wellcome Sanger Institute for the COVID-19 Genomics UK Consortium,Ana da Silva Filipe et al
EPI_ISL_469971,NHSGGC West of Scotland Specialist Virology Centre / MRC-University of Glasgow Centre for Virus Research,Wellcome Sanger Institute for the COVID-19 Genomics UK Consortium,Ana da Silva Filipe et al
EPI_ISL_469962,NHSGGC West of Scotland Specialist Virology Centre / MRC-University of Glasgow Centre for Virus Research,Wellcome Sanger Institute for the COVID-19 Genomics UK Consortium,Ana da Silva Filipe et al
EPI_ISL_469986,NHSGGC West of Scotland Specialist Virology Centre / MRC-University of Glasgow Centre for Virus Research,Wellcome Sanger Institute for the COVID-19 Genomics UK Consortium,Ana da Silva Filipe et al
EPI_ISL_469939,NHSGGC West of Scotland Specialist Virology Centre / MRC-University of Glasgow Centre for Virus Research,Wellcome Sanger Institute for the COVID-19 Genomics UK Consortium,Ana da Silva Filipe et al
EPI_ISL_470010,NHSGGC West of Scotland Specialist Virology Centre / MRC-University of Glasgow Centre for Virus Research,Wellcome Sanger Institute for the COVID-19 Genomics UK Consortium,Ana da Silva Filipe et al
EPI_ISL_469944,NHSGGC West of Scotland Specialist Virology Centre / MRC-University of Glasgow Centre for Virus Research,Wellcome Sanger Institute for the COVID-19 Genomics UK Consortium,Ana da Silva Filipe et al
EPI_ISL_469978,NHSGGC West of Scotland Specialist Virology Centre / MRC-University of Glasgow Centre for Virus Research,Wellcome Sanger Institute for the COVID-19 Genomics UK Consortium,Ana da Silva Filipe et al
EPI_ISL_469999,NHSGGC West of Scotland Specialist Virology Centre / MRC-University of Glasgow Centre for Virus Research,Wellcome Sanger Institute for the COVID-19 Genomics UK Consortium,Ana da Silva Filipe et al
EPI_ISL_469990,NHSGGC West of Scotland Specialist Virology Centre / MRC-University of Glasgow Centre for Virus Research,Wellcome Sanger Institute for the COVID-19 Genomics UK Consortium,Ana da Silva Filipe et al
EPI_ISL_469941,NHSGGC West of Scotland Specialist Virology Centre / MRC-University of Glasgow Centre for Virus Research,Wellcome Sanger Institute for the COVID-19 Genomics UK Consortium,Ana da Silva Filipe et al
EPI_ISL_470005,NHSGGC West of Scotland Specialist Virology Centre / MRC-University of Glasgow Centre for Virus Research,Wellcome Sanger Institute for the COVID-19 Genomics UK Consortium,Ana da Silva Filipe et al
EPI_ISL_469931,NHSGGC West of Scotland Specialist Virology Centre / MRC-University of Glasgow Centre for Virus Research,Wellcome Sanger Institute for the COVID-19 Genomics UK Consortium,Ana da Silva Filipe et al
EPI_ISL_469960,NHSGGC West of Scotland Specialist Virology Centre / MRC-University of Glasgow Centre for Virus Research,Wellcome Sanger Institute for the COVID-19 Genomics UK Consortium,Ana da Silva Filipe et al
EPI_ISL_469998,NHSGGC West of Scotland Specialist Virology Centre / MRC-University of Glasgow Centre for Virus Research,Wellcome Sanger Institute for the COVID-19 Genomics UK Consortium,Ana da Silva Filipe et al
EPI_ISL_469938,NHSGGC West of Scotland Specialist Virology Centre / MRC-University of Glasgow Centre for Virus Research,Wellcome Sanger Institute for the COVID-19 Genomics UK Consortium,Ana da Silva Filipe et al
EPI_ISL_469950,NHSGGC West of Scotland Specialist Virology Centre / MRC-University of Glasgow Centre for Virus Research,Wellcome Sanger Institute for the COVID-19 Genomics UK Consortium,Ana da Silva Filipe et al
EPI_ISL_469977,NHSGGC West of Scotland Specialist Virology Centre / MRC-University of Glasgow Centre for Virus Research,Wellcome Sanger Institute for the COVID-19 Genomics UK Consortium,Ana da Silva Filipe et al
EPI_ISL_469963,NHSGGC West of Scotland Specialist Virology Centre / MRC-University of Glasgow Centre for Virus Research,Wellcome Sanger Institute for the COVID-19 Genomics UK Consortium,Ana da Silva Filipe et al
EPI_ISL_469996,NHSGGC West of Scotland Specialist Virology Centre / MRC-University of Glasgow Centre for Virus Research,Wellcome Sanger Institute for the COVID-19 Genomics UK Consortium,Ana da Silva Filipe et al
EPI_ISL_469997,NHSGGC West of Scotland Specialist Virology Centre / MRC-University of Glasgow Centre for Virus Research,Wellcome Sanger Institute for the COVID-19 Genomics UK Consortium,Ana da Silva Filipe et al
EPI_ISL_469933,NHSGGC West of Scotland Specialist Virology Centre / MRC-University of Glasgow Centre for Virus Research,Wellcome Sanger Institute for the COVID-19 Genomics UK Consortium,Ana da Silva Filipe et al
EPI_ISL_469985,NHSGGC West of Scotland Specialist Virology Centre / MRC-University of Glasgow Centre for Virus Research,Wellcome Sanger Institute for the COVID-19 Genomics UK Consortium,Ana da Silva Filipe et al
EPI_ISL_469981,NHSGGC West of Scotland Specialist Virology Centre / MRC-University of Glasgow Centre for Virus Research,Wellcome Sanger Institute for the COVID-19 Genomics UK Consortium,Ana da Silva Filipe et al
EPI_ISL_469991,NHSGGC West of Scotland Specialist Virology Centre / MRC-University of Glasgow Centre for Virus Research,Wellcome Sanger Institute for the COVID-19 Genomics UK Consortium,Ana da Silva Filipe et al
EPI_ISL_469947,NHSGGC West of Scotland Specialist Virology Centre / MRC-University of Glasgow Centre for Virus Research,Wellcome Sanger Institute for the COVID-19 Genomics UK Consortium,Ana da Silva Filipe et al
EPI_ISL_470000,NHSGGC West of Scotland Specialist Virology Centre / MRC-University of Glasgow Centre for Virus Research,Wellcome Sanger Institute for the COVID-19 Genomics UK Consortium,Ana da Silva Filipe et al
EPI_ISL_469973,NHSGGC West of Scotland Specialist Virology Centre / MRC-University of Glasgow Centre for Virus Research,Wellcome Sanger Institute for the COVID-19 Genomics UK Consortium,Ana da Silva Filipe et al
EPI_ISL_469988,NHSGGC West of Scotland Specialist Virology Centre / MRC-University of Glasgow Centre for Virus Research,Wellcome Sanger Institute for the COVID-19 Genomics UK Consortium,Ana da Silva Filipe et al
EPI_ISL_470004,NHSGGC West of Scotland Specialist Virology Centre / MRC-University of Glasgow Centre for Virus Research,Wellcome Sanger Institute for the COVID-19 Genomics UK Consortium,Ana da Silva Filipe et al
EPI_ISL_469994,NHSGGC West of Scotland Specialist Virology Centre / MRC-University of Glasgow Centre for Virus Research,Wellcome Sanger Institute for the COVID-19 Genomics UK Consortium,Ana da Silva Filipe et al
EPI_ISL_469943,NHSGGC West of Scotland Specialist Virology Centre / MRC-University of Glasgow Centre for Virus Research,Wellcome Sanger Institute for the COVID-19 Genomics UK Consortium,Ana da Silva Filipe et al
EPI_ISL_469932,NHSGGC West of Scotland Specialist Virology Centre / MRC-University of Glasgow Centre for Virus Research,Wellcome Sanger Institute for the COVID-19 Genomics UK Consortium,Ana da Silva Filipe et al
EPI_ISL_469930,NHSGGC West of Scotland Specialist Virology Centre / MRC-University of Glasgow Centre for Virus Research,Wellcome Sanger Institute for the COVID-19 Genomics UK Consortium,Ana da Silva Filipe et al
EPI_ISL_469955,NHSGGC West of Scotland Specialist Virology Centre / MRC-University of Glasgow Centre for Virus Research,Wellcome Sanger Institute for the COVID-19 Genomics UK Consortium,Ana da Silva Filipe et al
EPI_ISL_469966,NHSGGC West of Scotland Specialist Virology Centre / MRC-University of Glasgow Centre for Virus Research,Wellcome Sanger Institute for the COVID-19 Genomics UK Consortium,Ana da Silva Filipe et al
EPI_ISL_469942,NHSGGC West of Scotland Specialist Virology Centre / MRC-University of Glasgow Centre for Virus Research,Wellcome Sanger Institute for the COVID-19 Genomics UK Consortium,Ana da Silva Filipe et al
EPI_ISL_469946,NHSGGC West of Scotland Specialist Virology Centre / MRC-University of Glasgow Centre for Virus Research,Wellcome Sanger Institute for the COVID-19 Genomics UK Consortium,Ana da Silva Filipe et al
EPI_ISL_469936,NHSGGC West of Scotland Specialist Virology Centre / MRC-University of Glasgow Centre for Virus Research,Wellcome Sanger Institute for the COVID-19 Genomics UK Consortium,Ana da Silva Filipe et al
EPI_ISL_469969,NHSGGC West of Scotland Specialist Virology Centre / MRC-University of Glasgow Centre for Virus Research,Wellcome Sanger Institute for the COVID-19 Genomics UK Consortium,Ana da Silva Filipe et al
EPI_ISL_469965,NHSGGC West of Scotland Specialist Virology Centre / MRC-University of Glasgow Centre for Virus Research,Wellcome Sanger Institute for the COVID-19 Genomics UK Consortium,Ana da Silva Filipe et al
EPI_ISL_469993,NHSGGC West of Scotland Specialist Virology Centre / MRC-University of Glasgow Centre for Virus Research,Wellcome Sanger Institute for the COVID-19 Genomics UK Consortium,Ana da Silva Filipe et al
EPI_ISL_469954,NHSGGC West of Scotland Specialist Virology Centre / MRC-University of Glasgow Centre for Virus Research,Wellcome Sanger Institute for the COVID-19 Genomics UK Consortium,Ana da Silva Filipe et al
EPI_ISL_469989,NHSGGC West of Scotland Specialist Virology Centre / MRC-University of Glasgow Centre for Virus Research,Wellcome Sanger Institute for the COVID-19 Genomics UK Consortium,Ana da Silva Filipe et al
EPI_ISL_469957,NHSGGC West of Scotland Specialist Virology Centre / MRC-University of Glasgow Centre for Virus Research,Wellcome Sanger Institute for the COVID-19 Genomics UK Consortium,Ana da Silva Filipe et al
EPI_ISL_469983,NHSGGC West of Scotland Specialist Virology Centre / MRC-University of Glasgow Centre for Virus Research,Wellcome Sanger Institute for the COVID-19 Genomics UK Consortium,Ana da Silva Filipe et al
EPI_ISL_470002,NHSGGC West of Scotland Specialist Virology Centre / MRC-University of Glasgow Centre for Virus Research,Wellcome Sanger Institute for the COVID-19 Genomics UK Consortium,Ana da Silva Filipe et al
EPI_ISL_469976,NHSGGC West of Scotland Specialist Virology Centre / MRC-University of Glasgow Centre for Virus Research,Wellcome Sanger Institute for the COVID-19 Genomics UK Consortium,Ana da Silva Filipe et al
EPI_ISL_470009,NHSGGC West of Scotland Specialist Virology Centre / MRC-University of Glasgow Centre for Virus Research,Wellcome Sanger Institute for the COVID-19 Genomics UK Consortium,Ana da Silva Filipe et al
EPI_ISL_470001,NHSGGC West of Scotland Specialist Virology Centre / MRC-University of Glasgow Centre for Virus Research,Wellcome Sanger Institute for the COVID-19 Genomics UK Consortium,Ana da Silva Filipe et al
EPI_ISL_469972,NHSGGC West of Scotland Specialist Virology Centre / MRC-University of Glasgow Centre for Virus Research,Wellcome Sanger Institute for the COVID-19 Genomics UK Consortium,Ana da Silva Filipe et al
EPI_ISL_469935,NHSGGC West of Scotland Specialist Virology Centre / MRC-University of Glasgow Centre for Virus Research,Wellcome Sanger Institute for the COVID-19 Genomics UK Consortium,Ana da Silva Filipe et al
EPI_ISL_469961,NHSGGC West of Scotland Specialist Virology Centre / MRC-University of Glasgow Centre for Virus Research,Wellcome Sanger Institute for the COVID-19 Genomics UK Consortium,Ana da Silva Filipe et al
EPI_ISL_469982,NHSGGC West of Scotland Specialist Virology Centre / MRC-University of Glasgow Centre for Virus Research,Wellcome Sanger Institute for the COVID-19 Genomics UK Consortium,Ana da Silva Filipe et al
EPI_ISL_469951,NHSGGC West of Scotland Specialist Virology Centre / MRC-University of Glasgow Centre for Virus Research,Wellcome Sanger Institute for the COVID-19 Genomics UK Consortium,Ana da Silva Filipe et al
EPI_ISL_469967,NHSGGC West of Scotland Specialist Virology Centre / MRC-University of Glasgow Centre for Virus Research,Wellcome Sanger Institute for the COVID-19 Genomics UK Consortium,Ana da Silva Filipe et al
EPI_ISL_469979,NHSGGC West of Scotland Specialist Virology Centre / MRC-University of Glasgow Centre for Virus Research,Wellcome Sanger Institute for the COVID-19 Genomics UK Consortium,Ana da Silva Filipe et al
EPI_ISL_469953,NHSGGC West of Scotland Specialist Virology Centre / MRC-University of Glasgow Centre for Virus Research,Wellcome Sanger Institute for the COVID-19 Genomics UK Consortium,Ana da Silva Filipe et al
EPI_ISL_469956,NHSGGC West of Scotland Specialist Virology Centre / MRC-University of Glasgow Centre for Virus Research,Wellcome Sanger Institute for the COVID-19 Genomics UK Consortium,Ana da Silva Filipe et al
EPI_ISL_470008,NHSGGC West of Scotland Specialist Virology Centre / MRC-University of Glasgow Centre for Virus Research,Wellcome Sanger Institute for the COVID-19 Genomics UK Consortium,Ana da Silva Filipe et al
EPI_ISL_469974,NHSGGC West of Scotland Specialist Virology Centre / MRC-University of Glasgow Centre for Virus Research,Wellcome Sanger Institute for the COVID-19 Genomics UK Consortium,Ana da Silva Filipe et al
EPI_ISL_469995,NHSGGC West of Scotland Specialist Virology Centre / MRC-University of Glasgow Centre for Virus Research,Wellcome Sanger Institute for the COVID-19 Genomics UK Consortium,Ana da Silva Filipe et al
EPI_ISL_469948,NHSGGC West of Scotland Specialist Virology Centre / MRC-University of Glasgow Centre for Virus Research,Wellcome Sanger Institute for the COVID-19 Genomics UK Consortium,Ana da Silva Filipe et al
EPI_ISL_469949,NHSGGC West of Scotland Specialist Virology Centre / MRC-University of Glasgow Centre for Virus Research,Wellcome Sanger Institute for the COVID-19 Genomics UK Consortium,Ana da Silva Filipe et al
EPI_ISL_469958,NHSGGC West of Scotland Specialist Virology Centre / MRC-University of Glasgow Centre for Virus Research,Wellcome Sanger Institute for the COVID-19 Genomics UK Consortium,Ana da Silva Filipe et al
EPI_ISL_469952,NHSGGC West of Scotland Specialist Virology Centre / MRC-University of Glasgow Centre for Virus Research,Wellcome Sanger Institute for the COVID-19 Genomics UK Consortium,Ana da Silva Filipe et al
EPI_ISL_469987,NHSGGC West of Scotland Specialist Virology Centre / MRC-University of Glasgow Centre for Virus Research,Wellcome Sanger Institute for the COVID-19 Genomics UK Consortium,Ana da Silva Filipe et al
EPI_ISL_470007,NHSGGC West of Scotland Specialist Virology Centre / MRC-University of Glasgow Centre for Virus Research,Wellcome Sanger Institute for the COVID-19 Genomics UK Consortium,Ana da Silva Filipe et al
EPI_ISL_469940,NHSGGC West of Scotland Specialist Virology Centre / MRC-University of Glasgow Centre for Virus Research,Wellcome Sanger Institute for the COVID-19 Genomics UK Consortium,Ana da Silva Filipe et al
EPI_ISL_469964,NHSGGC West of Scotland Specialist Virology Centre / MRC-University of Glasgow Centre for Virus Research,Wellcome Sanger Institute for the COVID-19 Genomics UK Consortium,Ana da Silva Filipe et al
EPI_ISL_469937,NHSGGC West of Scotland Specialist Virology Centre / MRC-University of Glasgow Centre for Virus Research,Wellcome Sanger Institute for the COVID-19 Genomics UK Consortium,Ana da Silva Filipe et al
EPI_ISL_470003,NHSGGC West of Scotland Specialist Virology Centre / MRC-University of Glasgow Centre for Virus Research,Wellcome Sanger Institute for the COVID-19 Genomics UK Consortium,Ana da Silva Filipe et al
EPI_ISL_470012,NHSGGC West of Scotland Specialist Virology Centre / MRC-University of Glasgow Centre for Virus Research,Wellcome Sanger Institute for the COVID-19 Genomics UK Consortium,Ana da Silva Filipe et al
EPI_ISL_459096,NHSGGC West of Scotland Specialist Virology Centre / MRC-University of Glasgow Centre for Virus Research,Wellcome Sanger Institute for the COVID-19 Genomics UK Consortium,Ana da Silva Filipe et al
EPI_ISL_459156,NHSGGC West of Scotland Specialist Virology Centre / MRC-University of Glasgow Centre for Virus Research,Wellcome Sanger Institute for the COVID-19 Genomics UK Consortium,Ana da Silva Filipe et al
EPI_ISL_459137,NHSGGC West of Scotland Specialist Virology Centre / MRC-University of Glasgow Centre for Virus Research,Wellcome Sanger Institute for the COVID-19 Genomics UK Consortium,Ana da Silva Filipe et al
EPI_ISL_459154,NHSGGC West of Scotland Specialist Virology Centre / MRC-University of Glasgow Centre for Virus Research,Wellcome Sanger Institute for the COVID-19 Genomics UK Consortium,Ana da Silva Filipe et al
EPI_ISL_459117,NHSGGC West of Scotland Specialist Virology Centre / MRC-University of Glasgow Centre for Virus Research,Wellcome Sanger Institute for the COVID-19 Genomics UK Consortium,Ana da Silva Filipe et al
EPI_ISL_459108,NHSGGC West of Scotland Specialist Virology Centre / MRC-University of Glasgow Centre for Virus Research,Wellcome Sanger Institute for the COVID-19 Genomics UK Consortium,Ana da Silva Filipe et al
EPI_ISL_459139,NHSGGC West of Scotland Specialist Virology Centre / MRC-University of Glasgow Centre for Virus Research,Wellcome Sanger Institute for the COVID-19 Genomics UK Consortium,Ana da Silva Filipe et al
EPI_ISL_459141,NHSGGC West of Scotland Specialist Virology Centre / MRC-University of Glasgow Centre for Virus Research,Wellcome Sanger Institute for the COVID-19 Genomics UK Consortium,Ana da Silva Filipe et al
EPI_ISL_459125,NHSGGC West of Scotland Specialist Virology Centre / MRC-University of Glasgow Centre for Virus Research,Wellcome Sanger Institute for the COVID-19 Genomics UK Consortium,Ana da Silva Filipe et al
EPI_ISL_459134,NHSGGC West of Scotland Specialist Virology Centre / MRC-University of Glasgow Centre for Virus Research,Wellcome Sanger Institute for the COVID-19 Genomics UK Consortium,Ana da Silva Filipe et al
EPI_ISL_459135,NHSGGC West of Scotland Specialist Virology Centre / MRC-University of Glasgow Centre for Virus Research,Wellcome Sanger Institute for the COVID-19 Genomics UK Consortium,Ana da Silva Filipe et al
EPI_ISL_459164,NHSGGC West of Scotland Specialist Virology Centre / MRC-University of Glasgow Centre for Virus Research,Wellcome Sanger Institute for the COVID-19 Genomics UK Consortium,Ana da Silva Filipe et al
EPI_ISL_459100,NHSGGC West of Scotland Specialist Virology Centre / MRC-University of Glasgow Centre for Virus Research,Wellcome Sanger Institute for the COVID-19 Genomics UK Consortium,Ana da Silva Filipe et al
EPI_ISL_459157,NHSGGC West of Scotland Specialist Virology Centre / MRC-University of Glasgow Centre for Virus Research,Wellcome Sanger Institute for the COVID-19 Genomics UK Consortium,Ana da Silva Filipe et al
EPI_ISL_459151,NHSGGC West of Scotland Specialist Virology Centre / MRC-University of Glasgow Centre for Virus Research,Wellcome Sanger Institute for the COVID-19 Genomics UK Consortium,Ana da Silva Filipe et al
EPI_ISL_459109,NHSGGC West of Scotland Specialist Virology Centre / MRC-University of Glasgow Centre for Virus Research,Wellcome Sanger Institute for the COVID-19 Genomics UK Consortium,Ana da Silva Filipe et al
EPI_ISL_459144,NHSGGC West of Scotland Specialist Virology Centre / MRC-University of Glasgow Centre for Virus Research,Wellcome Sanger Institute for the COVID-19 Genomics UK Consortium,Ana da Silva Filipe et al
EPI_ISL_459113,NHSGGC West of Scotland Specialist Virology Centre / MRC-University of Glasgow Centre for Virus Research,Wellcome Sanger Institute for the COVID-19 Genomics UK Consortium,Ana da Silva Filipe et al
EPI_ISL_459138,NHSGGC West of Scotland Specialist Virology Centre / MRC-University of Glasgow Centre for Virus Research,Wellcome Sanger Institute for the COVID-19 Genomics UK Consortium,Ana da Silva Filipe et al
EPI_ISL_459136,NHSGGC West of Scotland Specialist Virology Centre / MRC-University of Glasgow Centre for Virus Research,Wellcome Sanger Institute for the COVID-19 Genomics UK Consortium,Ana da Silva Filipe et al
EPI_ISL_459152,NHSGGC West of Scotland Specialist Virology Centre / MRC-University of Glasgow Centre for Virus Research,Wellcome Sanger Institute for the COVID-19 Genomics UK Consortium,Ana da Silva Filipe et al
EPI_ISL_459097,NHSGGC West of Scotland Specialist Virology Centre / MRC-University of Glasgow Centre for Virus Research,Wellcome Sanger Institute for the COVID-19 Genomics UK Consortium,Ana da Silva Filipe et al
EPI_ISL_459149,NHSGGC West of Scotland Specialist Virology Centre / MRC-University of Glasgow Centre for Virus Research,Wellcome Sanger Institute for the COVID-19 Genomics UK Consortium,Ana da Silva Filipe et al
EPI_ISL_459133,NHSGGC West of Scotland Specialist Virology Centre / MRC-University of Glasgow Centre for Virus Research,Wellcome Sanger Institute for the COVID-19 Genomics UK Consortium,Ana da Silva Filipe et al
EPI_ISL_459128,NHSGGC West of Scotland Specialist Virology Centre / MRC-University of Glasgow Centre for Virus Research,Wellcome Sanger Institute for the COVID-19 Genomics UK Consortium,Ana da Silva Filipe et al
EPI_ISL_459143,NHSGGC West of Scotland Specialist Virology Centre / MRC-University of Glasgow Centre for Virus Research,Wellcome Sanger Institute for the COVID-19 Genomics UK Consortium,Ana da Silva Filipe et al
EPI_ISL_459129,NHSGGC West of Scotland Specialist Virology Centre / MRC-University of Glasgow Centre for Virus Research,Wellcome Sanger Institute for the COVID-19 Genomics UK Consortium,Ana da Silva Filipe et al
EPI_ISL_459105,NHSGGC West of Scotland Specialist Virology Centre / MRC-University of Glasgow Centre for Virus Research,Wellcome Sanger Institute for the COVID-19 Genomics UK Consortium,Ana da Silva Filipe et al
EPI_ISL_459107,NHSGGC West of Scotland Specialist Virology Centre / MRC-University of Glasgow Centre for Virus Research,Wellcome Sanger Institute for the COVID-19 Genomics UK Consortium,Ana da Silva Filipe et al
EPI_ISL_459161,NHSGGC West of Scotland Specialist Virology Centre / MRC-University of Glasgow Centre for Virus Research,Wellcome Sanger Institute for the COVID-19 Genomics UK Consortium,Ana da Silva Filipe et al
EPI_ISL_459111,NHSGGC West of Scotland Specialist Virology Centre / MRC-University of Glasgow Centre for Virus Research,Wellcome Sanger Institute for the COVID-19 Genomics UK Consortium,Ana da Silva Filipe et al
EPI_ISL_459145,NHSGGC West of Scotland Specialist Virology Centre / MRC-University of Glasgow Centre for Virus Research,Wellcome Sanger Institute for the COVID-19 Genomics UK Consortium,Ana da Silva Filipe et al
EPI_ISL_459104,NHSGGC West of Scotland Specialist Virology Centre / MRC-University of Glasgow Centre for Virus Research,Wellcome Sanger Institute for the COVID-19 Genomics UK Consortium,Ana da Silva Filipe et al
EPI_ISL_459099,NHSGGC West of Scotland Specialist Virology Centre / MRC-University of Glasgow Centre for Virus Research,Wellcome Sanger Institute for the COVID-19 Genomics UK Consortium,Ana da Silva Filipe et al
EPI_ISL_459142,NHSGGC West of Scotland Specialist Virology Centre / MRC-University of Glasgow Centre for Virus Research,Wellcome Sanger Institute for the COVID-19 Genomics UK Consortium,Ana da Silva Filipe et al
EPI_ISL_459120,NHSGGC West of Scotland Specialist Virology Centre / MRC-University of Glasgow Centre for Virus Research,Wellcome Sanger Institute for the COVID-19 Genomics UK Consortium,Ana da Silva Filipe et al
EPI_ISL_459095,NHSGGC West of Scotland Specialist Virology Centre / MRC-University of Glasgow Centre for Virus Research,Wellcome Sanger Institute for the COVID-19 Genomics UK Consortium,Ana da Silva Filipe et al
EPI_ISL_459146,NHSGGC West of Scotland Specialist Virology Centre / MRC-University of Glasgow Centre for Virus Research,Wellcome Sanger Institute for the COVID-19 Genomics UK Consortium,Ana da Silva Filipe et al
EPI_ISL_459150,NHSGGC West of Scotland Specialist Virology Centre / MRC-University of Glasgow Centre for Virus Research,Wellcome Sanger Institute for the COVID-19 Genomics UK Consortium,Ana da Silva Filipe et al
EPI_ISL_459124,NHSGGC West of Scotland Specialist Virology Centre / MRC-University of Glasgow Centre for Virus Research,Wellcome Sanger Institute for the COVID-19 Genomics UK Consortium,Ana da Silva Filipe et al
EPI_ISL_459098,NHSGGC West of Scotland Specialist Virology Centre / MRC-University of Glasgow Centre for Virus Research,Wellcome Sanger Institute for the COVID-19 Genomics UK Consortium,Ana da Silva Filipe et al
EPI_ISL_459127,NHSGGC West of Scotland Specialist Virology Centre / MRC-University of Glasgow Centre for Virus Research,Wellcome Sanger Institute for the COVID-19 Genomics UK Consortium,Ana da Silva Filipe et al
EPI_ISL_459121,NHSGGC West of Scotland Specialist Virology Centre / MRC-University of Glasgow Centre for Virus Research,Wellcome Sanger Institute for the COVID-19 Genomics UK Consortium,Ana da Silva Filipe et al
EPI_ISL_459101,NHSGGC West of Scotland Specialist Virology Centre / MRC-University of Glasgow Centre for Virus Research,Wellcome Sanger Institute for the COVID-19 Genomics UK Consortium,Ana da Silva Filipe et al
EPI_ISL_459153,NHSGGC West of Scotland Specialist Virology Centre / MRC-University of Glasgow Centre for Virus Research,Wellcome Sanger Institute for the COVID-19 Genomics UK Consortium,Ana da Silva Filipe et al
EPI_ISL_459155,NHSGGC West of Scotland Specialist Virology Centre / MRC-University of Glasgow Centre for Virus Research,Wellcome Sanger Institute for the COVID-19 Genomics UK Consortium,Ana da Silva Filipe et al
EPI_ISL_459106,NHSGGC West of Scotland Specialist Virology Centre / MRC-University of Glasgow Centre for Virus Research,Wellcome Sanger Institute for the COVID-19 Genomics UK Consortium,Ana da Silva Filipe et al
EPI_ISL_459130,NHSGGC West of Scotland Specialist Virology Centre / MRC-University of Glasgow Centre for Virus Research,Wellcome Sanger Institute for the COVID-19 Genomics UK Consortium,Ana da Silva Filipe et al
EPI_ISL_459147,NHSGGC West of Scotland Specialist Virology Centre / MRC-University of Glasgow Centre for Virus Research,Wellcome Sanger Institute for the COVID-19 Genomics UK Consortium,Ana da Silva Filipe et al
EPI_ISL_459112,NHSGGC West of Scotland Specialist Virology Centre / MRC-University of Glasgow Centre for Virus Research,Wellcome Sanger Institute for the COVID-19 Genomics UK Consortium,Ana da Silva Filipe et al
EPI_ISL_459158,NHSGGC West of Scotland Specialist Virology Centre / MRC-University of Glasgow Centre for Virus Research,Wellcome Sanger Institute for the COVID-19 Genomics UK Consortium,Ana da Silva Filipe et al
EPI_ISL_459165,NHSGGC West of Scotland Specialist Virology Centre / MRC-University of Glasgow Centre for Virus Research,Wellcome Sanger Institute for the COVID-19 Genomics UK Consortium,Ana da Silva Filipe et al
EPI_ISL_459103,NHSGGC West of Scotland Specialist Virology Centre / MRC-University of Glasgow Centre for Virus Research,Wellcome Sanger Institute for the COVID-19 Genomics UK Consortium,Ana da Silva Filipe et al
EPI_ISL_459122,NHSGGC West of Scotland Specialist Virology Centre / MRC-University of Glasgow Centre for Virus Research,Wellcome Sanger Institute for the COVID-19 Genomics UK Consortium,Ana da Silva Filipe et al
EPI_ISL_459119,NHSGGC West of Scotland Specialist Virology Centre / MRC-University of Glasgow Centre for Virus Research,Wellcome Sanger Institute for the COVID-19 Genomics UK Consortium,Ana da Silva Filipe et al
EPI_ISL_459118,NHSGGC West of Scotland Specialist Virology Centre / MRC-University of Glasgow Centre for Virus Research,Wellcome Sanger Institute for the COVID-19 Genomics UK Consortium,Ana da Silva Filipe et al
EPI_ISL_459116,NHSGGC West of Scotland Specialist Virology Centre / MRC-University of Glasgow Centre for Virus Research,Wellcome Sanger Institute for the COVID-19 Genomics UK Consortium,Ana da Silva Filipe et al
EPI_ISL_459114,NHSGGC West of Scotland Specialist Virology Centre / MRC-University of Glasgow Centre for Virus Research,Wellcome Sanger Institute for the COVID-19 Genomics UK Consortium,Ana da Silva Filipe et al
EPI_ISL_459159,NHSGGC West of Scotland Specialist Virology Centre / MRC-University of Glasgow Centre for Virus Research,Wellcome Sanger Institute for the COVID-19 Genomics UK Consortium,Ana da Silva Filipe et al
EPI_ISL_459140,NHSGGC West of Scotland Specialist Virology Centre / MRC-University of Glasgow Centre for Virus Research,Wellcome Sanger Institute for the COVID-19 Genomics UK Consortium,Ana da Silva Filipe et al
EPI_ISL_459160,NHSGGC West of Scotland Specialist Virology Centre / MRC-University of Glasgow Centre for Virus Research,Wellcome Sanger Institute for the COVID-19 Genomics UK Consortium,Ana da Silva Filipe et al
EPI_ISL_459102,NHSGGC West of Scotland Specialist Virology Centre / MRC-University of Glasgow Centre for Virus Research,Wellcome Sanger Institute for the COVID-19 Genomics UK Consortium,Ana da Silva Filipe et al
EPI_ISL_459132,NHSGGC West of Scotland Specialist Virology Centre / MRC-University of Glasgow Centre for Virus Research,Wellcome Sanger Institute for the COVID-19 Genomics UK Consortium,Ana da Silva Filipe et al
EPI_ISL_459115,NHSGGC West of Scotland Specialist Virology Centre / MRC-University of Glasgow Centre for Virus Research,Wellcome Sanger Institute for the COVID-19 Genomics UK Consortium,Ana da Silva Filipe et al
EPI_ISL_459110,NHSGGC West of Scotland Specialist Virology Centre / MRC-University of Glasgow Centre for Virus Research,Wellcome Sanger Institute for the COVID-19 Genomics UK Consortium,Ana da Silva Filipe et al
EPI_ISL_459131,NHSGGC West of Scotland Specialist Virology Centre / MRC-University of Glasgow Centre for Virus Research,Wellcome Sanger Institute for the COVID-19 Genomics UK Consortium,Ana da Silva Filipe et al
EPI_ISL_418206,Institut Pasteur Dakar,Institut Pasteur de Dakar,Ndongo Dia et al
EPI_ISL_418207,Institut Pasteur Dakar,Institut Pasteur de Dakar,Ndongo Dia et al
EPI_ISL_418208,Institut Pasteur Dakar,Institut Pasteur de Dakar,Ndongo Dia et al
EPI_ISL_418209,Institut Pasteur Dakar,Institut Pasteur de Dakar,Ndongo Dia et al
EPI_ISL_418210,Institut Pasteur Dakar,Institut Pasteur de Dakar,Ndongo Dia et al
EPI_ISL_418211,Institut Pasteur Dakar,Institut Pasteur de Dakar,Ndongo Dia et al
EPI_ISL_418212,Institut Pasteur Dakar,Institut Pasteur de Dakar,Ndongo Dia et al
EPI_ISL_418213,Institut Pasteur Dakar,Institut Pasteur de Dakar,Ndongo Dia et al
EPI_ISL_418214,Institut Pasteur Dakar,Institut Pasteur de Dakar,Ndongo Dia et al
EPI_ISL_418215,Instirut Pasteur Dakar,Institut Pasteur de Dakar,Ndongo Dia et al
EPI_ISL_418216,Institut Pasteur Dakar,Institut Pasteur de Dakar,Ndongo Dia et al
EPI_ISL_418217,Institut Pasteur Dakar,Institut Pasteur de Dakar,Ndongo Dia et al
EPI_ISL_420069,Institut Pasteur Dakar,Institut Pasteur de Dakar,Ndongo Dia et al
EPI_ISL_420070,Institut Pasteur Dakar,Institut Pasteur de Dakar,Ndongo Dia et al
EPI_ISL_420072,Institut Pasteur Dakar,Institut Pasteur de Dakar,Ndongo Dia et al
EPI_ISL_420073,Institut Pasteur Dakar,Institut Pasteur de Dakar,Ndongo Dia et al
EPI_ISL_420074,Institut Pasteur Dakar,Institut Pasteur de Dakar,Ndongo Dia et al
EPI_ISL_420076,Institut Pasteur Dakar,Institut Pasteur de Dakar,Ndongo Dia et al
EPI_ISL_420077,Institut Pasteur Dakar,Institut Pasteur de Dakar,Ndongo Dia et al
EPI_ISL_420078,Institut Pasteur Dakar,Institut Pasteur de Dakar,Ndongo Dia et al
EPI_ISL_455480,Veterinary Specialized Institute Kraljevo,Veterinary Specialized Institute Kraljevo,Vidanovic et al
EPI_ISL_454795,Veterinary Specialized Institute Kraljevo,Veterinary Specialized Institute Kraljevo,Vidanovic et al
EPI_ISL_462435,unknown,Laboratory Diagnostic,Vidanovic et al
EPI_ISL_437435,Veterinary Specialized Institue Kraljevo,Veterinary Specialized Institue Kraljevo,Dejan Vidanovic. Bojana Tesovic et al
EPI_ISL_445086,"Laboratory Diagnostic, Veterinary Specialized Institute Kraljevo","Laboratory Diagnostic, Veterinary Specialized Institute Kraljevo",Vidanovic et al
EPI_ISL_462437,unknown,Laboratory Diagnostic,Vidanovic et al
EPI_ISL_462438,unknown,Laboratory Diagnostic,Vidanovic et al
EPI_ISL_437436,Veterinary Specialized Institue Kraljevo,Veterinary Specialized Institue Kraljevo,Dejan Vidanovic. Bojana Tesovic et al
EPI_ISL_462434,unknown,Laboratory Diagnostic,Vidanovic et al
EPI_ISL_462436,unknown,Laboratory Diagnostic,Vidanovic et al
EPI_ISL_408482,"National Institute for Viral Disease Control and Prevention, China CDC","National Institute for Viral Disease Control & Prevention, CCDC",Wenjie Tan et al
EPI_ISL_414936,Shandong Provincial Center for Disease Control and Prevention,Beijing Institute of Microbiology and Epidemiology,Xiao-Lin Jiang et al
EPI_ISL_414937,Shandong Provincial Center for Disease Control and Prevention,Beijing Institute of Microbiology and Epidemiology,Xiao-Lin Jiang et al
EPI_ISL_414938,Shandong Provincial Center for Disease Control and Prevention,Beijing Institute of Microbiology and Epidemiology,Xiao-Lin Jiang et al
EPI_ISL_414939,Shandong Provincial Center for Disease Control and Prevention,Beijing Institute of Microbiology and Epidemiology,Xiao-Lin Jiang et al
EPI_ISL_414940,Shandong Provincial Center for Disease Control and Prevention,Beijing Institute of Microbiology and Epidemiology,Xiao-Lin Jiang et al
EPI_ISL_414941,Shandong Provincial Center for Disease Control and Prevention,Beijing Institute of Microbiology and Epidemiology,Xiao-Lin Jiang et al
EPI_ISL_469253,"Second Military Medical University, Department of Microbiology","Second Military Medical University, Department of Microbiology",Peng et al
EPI_ISL_468726,unknown,Department of Microbiology,Peng et al
EPI_ISL_416316,"Shanghai Public Health Clinical Center, Shanghai Medical College, Fudan University","National Research Center for Translational Medicine (Shanghai), Ruijin Hospital affiliated to Shanghai Jiao Tong University School of Medicine & Shanghai Public Health Clinical Center",Shengyue Wang et al
EPI_ISL_416317,"Shanghai Public Health Clinical Center, Shanghai Medical College, Fudan University","National Research Center for Translational Medicine (Shanghai), Ruijin Hospital affiliated to Shanghai Jiao Tong University School of Medicine & Shanghai Public Health Clinical Center",Shengyue Wang et al
EPI_ISL_416318,"Shanghai Public Health Clinical Center, Shanghai Medical College, Fudan University","National Research Center for Translational Medicine (Shanghai), Ruijin Hospital affiliated to Shanghai Jiao Tong University School of Medicine & Shanghai Public Health Clinical Center",Shengyue Wang et al
EPI_ISL_416319,"Shanghai Public Health Clinical Center, Shanghai Medical College, Fudan University","National Research Center for Translational Medicine (Shanghai), Ruijin Hospital affiliated to Shanghai Jiao Tong University School of Medicine & Shanghai Public Health Clinical Center",Shengyue Wang et al
EPI_ISL_416320,"Shanghai Public Health Clinical Center, Shanghai Medical College, Fudan University","National Research Center for Translational Medicine (Shanghai), Ruijin Hospital affiliated to Shanghai Jiao Tong University School of Medicine & Shanghai Public Health Clinical Center",Shengyue Wang et al
EPI_ISL_416321,"Shanghai Public Health Clinical Center, Shanghai Medical College, Fudan University","National Research Center for Translational Medicine (Shanghai), Ruijin Hospital affiliated to Shanghai Jiao Tong University School of Medicine & Shanghai Public Health Clinical Center",Shengyue Wang et al
EPI_ISL_416322,"Shanghai Public Health Clinical Center, Shanghai Medical College, Fudan University","National Research Center for Translational Medicine (Shanghai), Ruijin Hospital affiliated to Shanghai Jiao Tong University School of Medicine & Shanghai Public Health Clinical Center",Shengyue Wang et al
EPI_ISL_416323,"Shanghai Public Health Clinical Center, Shanghai Medical College, Fudan University","National Research Center for Translational Medicine (Shanghai), Ruijin Hospital affiliated to Shanghai Jiao Tong University School of Medicine & Shanghai Public Health Clinical Center",Shengyue Wang et al
EPI_ISL_416324,"Shanghai Public Health Clinical Center, Shanghai Medical College, Fudan University","National Research Center for Translational Medicine (Shanghai), Ruijin Hospital affiliated to Shanghai Jiao Tong University School of Medicine & Shanghai Public Health Clinical Center",Shengyue Wang et al
EPI_ISL_416325,"Shanghai Public Health Clinical Center, Shanghai Medical College, Fudan University","National Research Center for Translational Medicine (Shanghai), Ruijin Hospital affiliated to Shanghai Jiao Tong University School of Medicine & Shanghai Public Health Clinical Center",Shengyue Wang et al
EPI_ISL_416326,"Shanghai Public Health Clinical Center, Shanghai Medical College, Fudan University","National Research Center for Translational Medicine (Shanghai), Ruijin Hospital affiliated to Shanghai Jiao Tong University School of Medicine & Shanghai Public Health Clinical Center",Shengyue Wang et al
EPI_ISL_416327,"Shanghai Public Health Clinical Center, Shanghai Medical College, Fudan University","National Research Center for Translational Medicine (Shanghai), Ruijin Hospital affiliated to Shanghai Jiao Tong University School of Medicine & Shanghai Public Health Clinical Center",Shengyue Wang et al
EPI_ISL_416328,"Shanghai Public Health Clinical Center, Shanghai Medical College, Fudan University","National Research Center for Translational Medicine (Shanghai), Ruijin Hospital affiliated to Shanghai Jiao Tong University School of Medicine & Shanghai Public Health Clinical Center",Shengyue Wang et al
EPI_ISL_416329,"Shanghai Public Health Clinical Center, Shanghai Medical College, Fudan University","National Research Center for Translational Medicine (Shanghai), Ruijin Hospital affiliated to Shanghai Jiao Tong University School of Medicine & Shanghai Public Health Clinical Center",Shengyue Wang et al
EPI_ISL_416330,"Shanghai Public Health Clinical Center, Shanghai Medical College, Fudan University","National Research Center for Translational Medicine (Shanghai), Ruijin Hospital affiliated to Shanghai Jiao Tong University School of Medicine & Shanghai Public Health Clinical Center",Shengyue Wang et al
EPI_ISL_416331,"Shanghai Public Health Clinical Center, Shanghai Medical College, Fudan University","National Research Center for Translational Medicine (Shanghai), Ruijin Hospital affiliated to Shanghai Jiao Tong University School of Medicine & Shanghai Public Health Clinical Center",Shengyue Wang et al
EPI_ISL_416332,"Shanghai Public Health Clinical Center, Shanghai Medical College, Fudan University","National Research Center for Translational Medicine (Shanghai), Ruijin Hospital affiliated to Shanghai Jiao Tong University School of Medicine & Shanghai Public Health Clinical Center",Shengyue Wang et al
EPI_ISL_416333,"Shanghai Public Health Clinical Center, Shanghai Medical College, Fudan University","National Research Center for Translational Medicine (Shanghai), Ruijin Hospital affiliated to Shanghai Jiao Tong University School of Medicine & Shanghai Public Health Clinical Center",Shengyue Wang et al
EPI_ISL_416334,"Shanghai Public Health Clinical Center, Shanghai Medical College, Fudan University","National Research Center for Translational Medicine (Shanghai), Ruijin Hospital affiliated to Shanghai Jiao Tong University School of Medicine & Shanghai Public Health Clinical Center",Shengyue Wang et al
EPI_ISL_416335,"Shanghai Public Health Clinical Center, Shanghai Medical College, Fudan University","National Research Center for Translational Medicine (Shanghai), Ruijin Hospital affiliated to Shanghai Jiao Tong University School of Medicine & Shanghai Public Health Clinical Center",Shengyue Wang et al
EPI_ISL_416336,"Shanghai Public Health Clinical Center, Shanghai Medical College, Fudan University","National Research Center for Translational Medicine (Shanghai), Ruijin Hospital affiliated to Shanghai Jiao Tong University School of Medicine & Shanghai Public Health Clinical Center",Shengyue Wang et al
EPI_ISL_416337,"Shanghai Public Health Clinical Center, Shanghai Medical College, Fudan University","National Research Center for Translational Medicine (Shanghai), Ruijin Hospital affiliated to Shanghai Jiao Tong University School of Medicine & Shanghai Public Health Clinical Center",Shengyue Wang et al
EPI_ISL_416338,"Shanghai Public Health Clinical Center, Shanghai Medical College, Fudan University","National Research Center for Translational Medicine (Shanghai), Ruijin Hospital affiliated to Shanghai Jiao Tong University School of Medicine & Shanghai Public Health Clinical Center",Shengyue Wang et al
EPI_ISL_416339,"Shanghai Public Health Clinical Center, Shanghai Medical College, Fudan University","National Research Center for Translational Medicine (Shanghai), Ruijin Hospital affiliated to Shanghai Jiao Tong University School of Medicine & Shanghai Public Health Clinical Center",Shengyue Wang et al
EPI_ISL_416340,"Shanghai Public Health Clinical Center, Shanghai Medical College, Fudan University","National Research Center for Translational Medicine (Shanghai), Ruijin Hospital affiliated to Shanghai Jiao Tong University School of Medicine & Shanghai Public Health Clinical Center",Shengyue Wang et al
EPI_ISL_416341,"Shanghai Public Health Clinical Center, Shanghai Medical College, Fudan University","National Research Center for Translational Medicine (Shanghai), Ruijin Hospital affiliated to Shanghai Jiao Tong University School of Medicine & Shanghai Public Health Clinical Center",Shengyue Wang et al
EPI_ISL_416342,"Shanghai Public Health Clinical Center, Shanghai Medical College, Fudan University","National Research Center for Translational Medicine (Shanghai), Ruijin Hospital affiliated to Shanghai Jiao Tong University School of Medicine & Shanghai Public Health Clinical Center",Shengyue Wang et al
EPI_ISL_416343,"Shanghai Public Health Clinical Center, Shanghai Medical College, Fudan University","National Research Center for Translational Medicine (Shanghai), Ruijin Hospital affiliated to Shanghai Jiao Tong University School of Medicine & Shanghai Public Health Clinical Center",Shengyue Wang et al
EPI_ISL_416344,"Shanghai Public Health Clinical Center, Shanghai Medical College, Fudan University","National Research Center for Translational Medicine (Shanghai), Ruijin Hospital affiliated to Shanghai Jiao Tong University School of Medicine & Shanghai Public Health Clinical Center",Shengyue Wang et al
EPI_ISL_416345,"Shanghai Public Health Clinical Center, Shanghai Medical College, Fudan University","National Research Center for Translational Medicine (Shanghai), Ruijin Hospital affiliated to Shanghai Jiao Tong University School of Medicine & Shanghai Public Health Clinical Center",Shengyue Wang et al
EPI_ISL_416346,"Shanghai Public Health Clinical Center, Shanghai Medical College, Fudan University","National Research Center for Translational Medicine (Shanghai), Ruijin Hospital affiliated to Shanghai Jiao Tong University School of Medicine & Shanghai Public Health Clinical Center",Shengyue Wang et al
EPI_ISL_416347,"Shanghai Public Health Clinical Center, Shanghai Medical College, Fudan University","National Research Center for Translational Medicine (Shanghai), Ruijin Hospital affiliated to Shanghai Jiao Tong University School of Medicine & Shanghai Public Health Clinical Center",Shengyue Wang et al
EPI_ISL_416348,"Shanghai Public Health Clinical Center, Shanghai Medical College, Fudan University","National Research Center for Translational Medicine (Shanghai), Ruijin Hospital affiliated to Shanghai Jiao Tong University School of Medicine & Shanghai Public Health Clinical Center",Shengyue Wang et al
EPI_ISL_416349,"Shanghai Public Health Clinical Center, Shanghai Medical College, Fudan University","National Research Center for Translational Medicine (Shanghai), Ruijin Hospital affiliated to Shanghai Jiao Tong University School of Medicine & Shanghai Public Health Clinical Center",Shengyue Wang et al
EPI_ISL_416350,"Shanghai Public Health Clinical Center, Shanghai Medical College, Fudan University","National Research Center for Translational Medicine (Shanghai), Ruijin Hospital affiliated to Shanghai Jiao Tong University School of Medicine & Shanghai Public Health Clinical Center",Shengyue Wang et al
EPI_ISL_416351,"Shanghai Public Health Clinical Center, Shanghai Medical College, Fudan University","National Research Center for Translational Medicine (Shanghai), Ruijin Hospital affiliated to Shanghai Jiao Tong University School of Medicine & Shanghai Public Health Clinical Center",Shengyue Wang et al
EPI_ISL_416352,"Shanghai Public Health Clinical Center, Shanghai Medical College, Fudan University","National Research Center for Translational Medicine (Shanghai), Ruijin Hospital affiliated to Shanghai Jiao Tong University School of Medicine & Shanghai Public Health Clinical Center",Shengyue Wang et al
EPI_ISL_416353,"Shanghai Public Health Clinical Center, Shanghai Medical College, Fudan University","National Research Center for Translational Medicine (Shanghai), Ruijin Hospital affiliated to Shanghai Jiao Tong University School of Medicine & Shanghai Public Health Clinical Center",Shengyue Wang et al
EPI_ISL_416354,"Shanghai Public Health Clinical Center, Shanghai Medical College, Fudan University","National Research Center for Translational Medicine (Shanghai), Ruijin Hospital affiliated to Shanghai Jiao Tong University School of Medicine & Shanghai Public Health Clinical Center",Shengyue Wang et al
EPI_ISL_416355,"Shanghai Public Health Clinical Center, Shanghai Medical College, Fudan University","National Research Center for Translational Medicine (Shanghai), Ruijin Hospital affiliated to Shanghai Jiao Tong University School of Medicine & Shanghai Public Health Clinical Center",Shengyue Wang et al
EPI_ISL_416357,"Shanghai Public Health Clinical Center, Shanghai Medical College, Fudan University","National Research Center for Translational Medicine (Shanghai), Ruijin Hospital affiliated to Shanghai Jiao Tong University School of Medicine & Shanghai Public Health Clinical Center",Shengyue Wang et al
EPI_ISL_416358,"Shanghai Public Health Clinical Center, Shanghai Medical College, Fudan University","National Research Center for Translational Medicine (Shanghai), Ruijin Hospital affiliated to Shanghai Jiao Tong University School of Medicine & Shanghai Public Health Clinical Center",Shengyue Wang et al
EPI_ISL_416359,"Shanghai Public Health Clinical Center, Shanghai Medical College, Fudan University","National Research Center for Translational Medicine (Shanghai), Ruijin Hospital affiliated to Shanghai Jiao Tong University School of Medicine & Shanghai Public Health Clinical Center",Shengyue Wang et al
EPI_ISL_416360,"Shanghai Public Health Clinical Center, Shanghai Medical College, Fudan University","National Research Center for Translational Medicine (Shanghai), Ruijin Hospital affiliated to Shanghai Jiao Tong University School of Medicine & Shanghai Public Health Clinical Center",Shengyue Wang et al
EPI_ISL_416361,"Shanghai Public Health Clinical Center, Shanghai Medical College, Fudan University","National Research Center for Translational Medicine (Shanghai), Ruijin Hospital affiliated to Shanghai Jiao Tong University School of Medicine & Shanghai Public Health Clinical Center",Shengyue Wang et al
EPI_ISL_416362,"Shanghai Public Health Clinical Center, Shanghai Medical College, Fudan University","National Research Center for Translational Medicine (Shanghai), Ruijin Hospital affiliated to Shanghai Jiao Tong University School of Medicine & Shanghai Public Health Clinical Center",Shengyue Wang et al
EPI_ISL_416363,"Shanghai Public Health Clinical Center, Shanghai Medical College, Fudan University","National Research Center for Translational Medicine (Shanghai), Ruijin Hospital affiliated to Shanghai Jiao Tong University School of Medicine & Shanghai Public Health Clinical Center",Shengyue Wang et al
EPI_ISL_416364,"Shanghai Public Health Clinical Center, Shanghai Medical College, Fudan University","National Research Center for Translational Medicine (Shanghai), Ruijin Hospital affiliated to Shanghai Jiao Tong University School of Medicine & Shanghai Public Health Clinical Center",Shengyue Wang et al
EPI_ISL_416365,"Shanghai Public Health Clinical Center, Shanghai Medical College, Fudan University","National Research Center for Translational Medicine (Shanghai), Ruijin Hospital affiliated to Shanghai Jiao Tong University School of Medicine & Shanghai Public Health Clinical Center",Shengyue Wang et al
EPI_ISL_416366,"Shanghai Public Health Clinical Center, Shanghai Medical College, Fudan University","National Research Center for Translational Medicine (Shanghai), Ruijin Hospital affiliated to Shanghai Jiao Tong University School of Medicine & Shanghai Public Health Clinical Center",Shengyue Wang et al
EPI_ISL_416367,"Shanghai Public Health Clinical Center, Shanghai Medical College, Fudan University","National Research Center for Translational Medicine (Shanghai), Ruijin Hospital affiliated to Shanghai Jiao Tong University School of Medicine & Shanghai Public Health Clinical Center",Shengyue Wang et al
EPI_ISL_416368,"Shanghai Public Health Clinical Center, Shanghai Medical College, Fudan University","National Research Center for Translational Medicine (Shanghai), Ruijin Hospital affiliated to Shanghai Jiao Tong University School of Medicine & Shanghai Public Health Clinical Center",Shengyue Wang et al
EPI_ISL_416369,"Shanghai Public Health Clinical Center, Shanghai Medical College, Fudan University","National Research Center for Translational Medicine (Shanghai), Ruijin Hospital affiliated to Shanghai Jiao Tong University School of Medicine & Shanghai Public Health Clinical Center",Shengyue Wang et al
EPI_ISL_416370,"Shanghai Public Health Clinical Center, Shanghai Medical College, Fudan University","National Research Center for Translational Medicine (Shanghai), Ruijin Hospital affiliated to Shanghai Jiao Tong University School of Medicine & Shanghai Public Health Clinical Center",Shengyue Wang et al
EPI_ISL_416372,"Shanghai Public Health Clinical Center, Shanghai Medical College, Fudan University","National Research Center for Translational Medicine (Shanghai), Ruijin Hospital affiliated to Shanghai Jiao Tong University School of Medicine & Shanghai Public Health Clinical Center",Shengyue Wang et al
EPI_ISL_416373,"Shanghai Public Health Clinical Center, Shanghai Medical College, Fudan University","National Research Center for Translational Medicine (Shanghai), Ruijin Hospital affiliated to Shanghai Jiao Tong University School of Medicine & Shanghai Public Health Clinical Center",Shengyue Wang et al
EPI_ISL_416375,"Shanghai Public Health Clinical Center, Shanghai Medical College, Fudan University","National Research Center for Translational Medicine (Shanghai), Ruijin Hospital affiliated to Shanghai Jiao Tong University School of Medicine & Shanghai Public Health Clinical Center",Shengyue Wang et al
EPI_ISL_416376,"Shanghai Public Health Clinical Center, Shanghai Medical College, Fudan University","National Research Center for Translational Medicine (Shanghai), Ruijin Hospital affiliated to Shanghai Jiao Tong University School of Medicine & Shanghai Public Health Clinical Center",Shengyue Wang et al
EPI_ISL_416377,"Shanghai Public Health Clinical Center, Shanghai Medical College, Fudan University","National Research Center for Translational Medicine (Shanghai), Ruijin Hospital affiliated to Shanghai Jiao Tong University School of Medicine & Shanghai Public Health Clinical Center",Shengyue Wang et al
EPI_ISL_416378,"Shanghai Public Health Clinical Center, Shanghai Medical College, Fudan University","National Research Center for Translational Medicine (Shanghai), Ruijin Hospital affiliated to Shanghai Jiao Tong University School of Medicine & Shanghai Public Health Clinical Center",Shengyue Wang et al
EPI_ISL_416379,"Shanghai Public Health Clinical Center, Shanghai Medical College, Fudan University","National Research Center for Translational Medicine (Shanghai), Ruijin Hospital affiliated to Shanghai Jiao Tong University School of Medicine & Shanghai Public Health Clinical Center",Shengyue Wang et al
EPI_ISL_416380,"Shanghai Public Health Clinical Center, Shanghai Medical College, Fudan University","National Research Center for Translational Medicine (Shanghai), Ruijin Hospital affiliated to Shanghai Jiao Tong University School of Medicine & Shanghai Public Health Clinical Center",Shengyue Wang et al
EPI_ISL_416381,"Shanghai Public Health Clinical Center, Shanghai Medical College, Fudan University","National Research Center for Translational Medicine (Shanghai), Ruijin Hospital affiliated to Shanghai Jiao Tong University School of Medicine & Shanghai Public Health Clinical Center",Shengyue Wang et al
EPI_ISL_416382,"Shanghai Public Health Clinical Center, Shanghai Medical College, Fudan University","National Research Center for Translational Medicine (Shanghai), Ruijin Hospital affiliated to Shanghai Jiao Tong University School of Medicine & Shanghai Public Health Clinical Center",Shengyue Wang et al
EPI_ISL_416383,"Shanghai Public Health Clinical Center, Shanghai Medical College, Fudan University","National Research Center for Translational Medicine (Shanghai), Ruijin Hospital affiliated to Shanghai Jiao Tong University School of Medicine & Shanghai Public Health Clinical Center",Shengyue Wang et al
EPI_ISL_416384,"Shanghai Public Health Clinical Center, Shanghai Medical College, Fudan University","National Research Center for Translational Medicine (Shanghai), Ruijin Hospital affiliated to Shanghai Jiao Tong University School of Medicine & Shanghai Public Health Clinical Center",Shengyue Wang et al
EPI_ISL_416385,"Shanghai Public Health Clinical Center, Shanghai Medical College, Fudan University","National Research Center for Translational Medicine (Shanghai), Ruijin Hospital affiliated to Shanghai Jiao Tong University School of Medicine & Shanghai Public Health Clinical Center",Shengyue Wang et al
EPI_ISL_416386,"Shanghai Public Health Clinical Center, Shanghai Medical College, Fudan University","National Research Center for Translational Medicine (Shanghai), Ruijin Hospital affiliated to Shanghai Jiao Tong University School of Medicine & Shanghai Public Health Clinical Center",Shengyue Wang et al
EPI_ISL_416387,"Shanghai Public Health Clinical Center, Shanghai Medical College, Fudan University","National Research Center for Translational Medicine (Shanghai), Ruijin Hospital affiliated to Shanghai Jiao Tong University School of Medicine & Shanghai Public Health Clinical Center",Shengyue Wang et al
EPI_ISL_416388,"Shanghai Public Health Clinical Center, Shanghai Medical College, Fudan University","National Research Center for Translational Medicine (Shanghai), Ruijin Hospital affiliated to Shanghai Jiao Tong University School of Medicine & Shanghai Public Health Clinical Center",Shengyue Wang et al
EPI_ISL_416389,"Shanghai Public Health Clinical Center, Shanghai Medical College, Fudan University","National Research Center for Translational Medicine (Shanghai), Ruijin Hospital affiliated to Shanghai Jiao Tong University School of Medicine & Shanghai Public Health Clinical Center",Shengyue Wang et al
EPI_ISL_416390,"Shanghai Public Health Clinical Center, Shanghai Medical College, Fudan University","National Research Center for Translational Medicine (Shanghai), Ruijin Hospital affiliated to Shanghai Jiao Tong University School of Medicine & Shanghai Public Health Clinical Center",Shengyue Wang et al
EPI_ISL_416391,"Shanghai Public Health Clinical Center, Shanghai Medical College, Fudan University","National Research Center for Translational Medicine (Shanghai), Ruijin Hospital affiliated to Shanghai Jiao Tong University School of Medicine & Shanghai Public Health Clinical Center",Shengyue Wang et al
EPI_ISL_414510,"Key Laboratory of Medical Molecular Virology (MOE/NHC/CAMS), School of Basic Medicine, Shanghai Medical College, Fudan University","Key Laboratory of Medical Molecular Virology (MOE/NHC/CAMS), School of Basic Medicine, Shanghai Medical College, Fudan University",Zhang et al
EPI_ISL_416392,"Shanghai Public Health Clinical Center, Shanghai Medical College, Fudan University","National Research Center for Translational Medicine (Shanghai), Ruijin Hospital affiliated to Shanghai Jiao Tong University School of Medicine & Shanghai Public Health Clinical Center",Shengyue Wang et al
EPI_ISL_416393,"Shanghai Public Health Clinical Center, Shanghai Medical College, Fudan University","National Research Center for Translational Medicine (Shanghai), Ruijin Hospital affiliated to Shanghai Jiao Tong University School of Medicine & Shanghai Public Health Clinical Center",Shengyue Wang et al
EPI_ISL_416394,"Shanghai Public Health Clinical Center, Shanghai Medical College, Fudan University","National Research Center for Translational Medicine (Shanghai), Ruijin Hospital affiliated to Shanghai Jiao Tong University School of Medicine & Shanghai Public Health Clinical Center",Shengyue Wang et al
EPI_ISL_416396,"Shanghai Public Health Clinical Center, Shanghai Medical College, Fudan University","National Research Center for Translational Medicine (Shanghai), Ruijin Hospital affiliated to Shanghai Jiao Tong University School of Medicine & Shanghai Public Health Clinical Center",Shengyue Wang et al
EPI_ISL_416397,"Shanghai Public Health Clinical Center, Shanghai Medical College, Fudan University","National Research Center for Translational Medicine (Shanghai), Ruijin Hospital affiliated to Shanghai Jiao Tong University School of Medicine & Shanghai Public Health Clinical Center",Shengyue Wang et al
EPI_ISL_416398,"Shanghai Public Health Clinical Center, Shanghai Medical College, Fudan University","National Research Center for Translational Medicine (Shanghai), Ruijin Hospital affiliated to Shanghai Jiao Tong University School of Medicine & Shanghai Public Health Clinical Center",Shengyue Wang et al
EPI_ISL_416399,"Shanghai Public Health Clinical Center, Shanghai Medical College, Fudan University","National Research Center for Translational Medicine (Shanghai), Ruijin Hospital affiliated to Shanghai Jiao Tong University School of Medicine & Shanghai Public Health Clinical Center",Shengyue Wang et al
EPI_ISL_416400,"Shanghai Public Health Clinical Center, Shanghai Medical College, Fudan University","National Research Center for Translational Medicine (Shanghai), Ruijin Hospital affiliated to Shanghai Jiao Tong University School of Medicine & Shanghai Public Health Clinical Center",Shengyue Wang et al
EPI_ISL_416401,"Shanghai Public Health Clinical Center, Shanghai Medical College, Fudan University","National Research Center for Translational Medicine (Shanghai), Ruijin Hospital affiliated to Shanghai Jiao Tong University School of Medicine & Shanghai Public Health Clinical Center",Shengyue Wang et al
EPI_ISL_416402,"Shanghai Public Health Clinical Center, Shanghai Medical College, Fudan University","National Research Center for Translational Medicine (Shanghai), Ruijin Hospital affiliated to Shanghai Jiao Tong University School of Medicine & Shanghai Public Health Clinical Center",Shengyue Wang et al
EPI_ISL_416403,"Shanghai Public Health Clinical Center, Shanghai Medical College, Fudan University","National Research Center for Translational Medicine (Shanghai), Ruijin Hospital affiliated to Shanghai Jiao Tong University School of Medicine & Shanghai Public Health Clinical Center",Shengyue Wang et al
EPI_ISL_416404,"Shanghai Public Health Clinical Center, Shanghai Medical College, Fudan University","National Research Center for Translational Medicine (Shanghai), Ruijin Hospital affiliated to Shanghai Jiao Tong University School of Medicine & Shanghai Public Health Clinical Center",Shengyue Wang et al
EPI_ISL_416405,"Shanghai Public Health Clinical Center, Shanghai Medical College, Fudan University","National Research Center for Translational Medicine (Shanghai), Ruijin Hospital affiliated to Shanghai Jiao Tong University School of Medicine & Shanghai Public Health Clinical Center",Shengyue Wang et al
EPI_ISL_416406,"Shanghai Public Health Clinical Center, Shanghai Medical College, Fudan University","National Research Center for Translational Medicine (Shanghai), Ruijin Hospital affiliated to Shanghai Jiao Tong University School of Medicine & Shanghai Public Health Clinical Center",Shengyue Wang et al
EPI_ISL_416407,"Shanghai Public Health Clinical Center, Shanghai Medical College, Fudan University","National Research Center for Translational Medicine (Shanghai), Ruijin Hospital affiliated to Shanghai Jiao Tong University School of Medicine & Shanghai Public Health Clinical Center",Shengyue Wang et al
EPI_ISL_416408,"Shanghai Public Health Clinical Center, Shanghai Medical College, Fudan University","National Research Center for Translational Medicine (Shanghai), Ruijin Hospital affiliated to Shanghai Jiao Tong University School of Medicine & Shanghai Public Health Clinical Center",Shengyue Wang et al
EPI_ISL_416409,"Shanghai Public Health Clinical Center, Shanghai Medical College, Fudan University","National Research Center for Translational Medicine (Shanghai), Ruijin Hospital affiliated to Shanghai Jiao Tong University School of Medicine & Shanghai Public Health Clinical Center",Shengyue Wang et al
EPI_ISL_421239,Jiangxi Province Center for Disease Control and Prevention,Jiangxi Province Center for Disease Control and Prevention,JianXiong Li et al
EPI_ISL_421251,Jiangxi Province Center for Disease Control and Prevention,Jiangxi Province Center for Disease Control and Prevention,JianXiong Li et al
EPI_ISL_421250,Jiangxi Province Center for Disease Control and Prevention,Jiangxi Province Center for Disease Control and Prevention,JianXiong Li et al
EPI_ISL_421254,Jiangxi Province Center for Disease Control and Prevention,Jiangxi Province Center for Disease Control and Prevention,JianXiong Li et al
EPI_ISL_421257,Jiangxi Province Center for Disease Control and Prevention,Jiangxi Province Center for Disease Control and Prevention,JianXiong Li et al
EPI_ISL_421240,Jiangxi Province Center for Disease Control and Prevention,Jiangxi Province Center for Disease Control and Prevention,JianXiong Li et al
EPI_ISL_421258,Jiangxi Province Center for Disease Control and Prevention,Jiangxi Province Center for Disease Control and Prevention,JianXiong Li et al
EPI_ISL_421244,Jiangxi Province Center for Disease Control and Prevention,Jiangxi Province Center for Disease Control and Prevention,JianXiong Li et al
EPI_ISL_463889,Shaoxing Center for Disease Control and Prevention,"Department of Pathology and Laboratory Medicine, University of California Los Angeles",Jinkun Chen et al
EPI_ISL_463894,Shaoxing Center for Disease Control and Prevention,"Department of Pathology and Laboratory Medicine, University of California Los Angeles",Jinkun Chen et al
EPI_ISL_463895,Shaoxing Center for Disease Control and Prevention,"Department of Pathology and Laboratory Medicine, University of California Los Angeles",Jinkun Chen et al
EPI_ISL_463896,Shaoxing Center for Disease Control and Prevention,"Department of Pathology and Laboratory Medicine, University of California Los Angeles",Jinkun Chen et al
EPI_ISL_463897,Shaoxing Center for Disease Control and Prevention,"Department of Pathology and Laboratory Medicine, University of California Los Angeles",Jinkun Chen et al
EPI_ISL_463898,Shaoxing Center for Disease Control and Prevention,"Department of Pathology and Laboratory Medicine, University of California Los Angeles",Jinkun Chen et al
EPI_ISL_463899,Shaoxing Center for Disease Control and Prevention,"Department of Pathology and Laboratory Medicine, University of California Los Angeles",Jinkun Chen et al
EPI_ISL_463901,Shaoxing Center for Disease Control and Prevention,"Department of Pathology and Laboratory Medicine, University of California Los Angeles",Jinkun Chen et al
EPI_ISL_463902,Shaoxing Center for Disease Control and Prevention,"Department of Pathology and Laboratory Medicine, University of California Los Angeles",Jinkun Chen et al
EPI_ISL_406030,The University of Hong Kong - Shenzhen Hospital,"Li Ka Shing Faculty of Medicine, The University of Hong Kong",Chan et al
EPI_ISL_405839,The University of Hong Kong - Shenzhen Hospital,"Li Ka Shing Faculty of Medicine, The University of Hong Kong",Chan et al
EPI_ISL_406593,"Shenzhen Key Laboratory of Pathogen and Immunity, National Clinical Research Center for Infectious Disease, Shenzhen Third People's Hospital","Shenzhen Key Laboratory of Pathogen and Immunity, National Clinical Research Center for Infectious Disease, Shenzhen Third People's Hospital",Yang Yang et al
EPI_ISL_406594,"Shenzhen Key Laboratory of Pathogen and Immunity, National Clinical Research Center for Infectious Disease, Shenzhen Third People's Hospital","Shenzhen Key Laboratory of Pathogen and Immunity, National Clinical Research Center for Infectious Disease, Shenzhen Third People's Hospital",Yang Yang et al
EPI_ISL_408484,"National Institute for Viral Disease Control and Prevention, China CDC","National Institute for Viral Disease Control & Prevention, CCDC",Wenjie Tan et al
EPI_ISL_451312,West China Hospital of Sichuan University,State Key Laboratory of Biotherapy of Sichuan University,Baowen Du et al
EPI_ISL_451313,West China Hospital of Sichuan University,State Key Laboratory of Biotherapy of Sichuan University,Baowen Du et al
EPI_ISL_451314,West China Hospital of Sichuan University,State Key Laboratory of Biotherapy of Sichuan University,Baowen Du et al
EPI_ISL_451315,West China Hospital of Sichuan University,State Key Laboratory of Biotherapy of Sichuan University,Baowen Du et al
EPI_ISL_451316,West China Hospital of Sichuan University,State Key Laboratory of Biotherapy of Sichuan University,Baowen Du et al
EPI_ISL_451317,West China Hospital of Sichuan University,State Key Laboratory of Biotherapy of Sichuan University,Baowen Du et al
EPI_ISL_451318,West China Hospital of Sichuan University,State Key Laboratory of Biotherapy of Sichuan University,Baowen Du et al
EPI_ISL_451319,West China Hospital of Sichuan University,State Key Laboratory of Biotherapy of Sichuan University,Baowen Du et al
EPI_ISL_451320,West China Hospital of Sichuan University,State Key Laboratory of Biotherapy of Sichuan University,Baowen Du et al
EPI_ISL_451321,West China Hospital of Sichuan University,State Key Laboratory of Biotherapy of Sichuan University,Baowen Du et al
EPI_ISL_451322,West China Hospital of Sichuan University,State Key Laboratory of Biotherapy of Sichuan University,Baowen Du et al
EPI_ISL_451323,West China Hospital of Sichuan University,State Key Laboratory of Biotherapy of Sichuan University,Baowen Du et al
EPI_ISL_451324,West China Hospital of Sichuan University,State Key Laboratory of Biotherapy of Sichuan University,Baowen Du et al
EPI_ISL_451325,West China Hospital of Sichuan University,State Key Laboratory of Biotherapy of Sichuan University,Baowen Du et al
EPI_ISL_451326,West China Hospital of Sichuan University,State Key Laboratory of Biotherapy of Sichuan University,Baowen Du et al
EPI_ISL_451327,West China Hospital of Sichuan University,State Key Laboratory of Biotherapy of Sichuan University,Baowen Du et al
EPI_ISL_451328,West China Hospital of Sichuan University,State Key Laboratory of Biotherapy of Sichuan University,Baowen Du et al
EPI_ISL_451329,West China Hospital of Sichuan University,State Key Laboratory of Biotherapy of Sichuan University,Baowen Du et al
EPI_ISL_451330,West China Hospital of Sichuan University,State Key Laboratory of Biotherapy of Sichuan University,Baowen Du et al
EPI_ISL_451331,West China Hospital of Sichuan University,State Key Laboratory of Biotherapy of Sichuan University,Baowen Du et al
EPI_ISL_451332,West China Hospital of Sichuan University,State Key Laboratory of Biotherapy of Sichuan University,Baowen Du et al
EPI_ISL_451333,West China Hospital of Sichuan University,State Key Laboratory of Biotherapy of Sichuan University,Baowen Du et al
EPI_ISL_451334,West China Hospital of Sichuan University,State Key Laboratory of Biotherapy of Sichuan University,Baowen Du et al
EPI_ISL_451335,West China Hospital of Sichuan University,State Key Laboratory of Biotherapy of Sichuan University,Baowen Du et al
EPI_ISL_451336,West China Hospital of Sichuan University,State Key Laboratory of Biotherapy of Sichuan University,Baowen Du et al
EPI_ISL_451337,West China Hospital of Sichuan University,State Key Laboratory of Biotherapy of Sichuan University,Baowen Du et al
EPI_ISL_451338,West China Hospital of Sichuan University,State Key Laboratory of Biotherapy of Sichuan University,Baowen Du et al
EPI_ISL_451339,West China Hospital of Sichuan University,State Key Laboratory of Biotherapy of Sichuan University,Baowen Du et al
EPI_ISL_451340,West China Hospital of Sichuan University,State Key Laboratory of Biotherapy of Sichuan University,Baowen Du et al
EPI_ISL_451341,West China Hospital of Sichuan University,State Key Laboratory of Biotherapy of Sichuan University,Baowen Du et al
EPI_ISL_451342,West China Hospital of Sichuan University,State Key Laboratory of Biotherapy of Sichuan University,Baowen Du et al
EPI_ISL_451343,West China Hospital of Sichuan University,State Key Laboratory of Biotherapy of Sichuan University,Baowen Du et al
EPI_ISL_451344,West China Hospital of Sichuan University,State Key Laboratory of Biotherapy of Sichuan University,Baowen Du et al
EPI_ISL_451345,West China Hospital of Sichuan University,State Key Laboratory of Biotherapy of Sichuan University,Baowen Du et al
EPI_ISL_451346,West China Hospital of Sichuan University,State Key Laboratory of Biotherapy of Sichuan University,Baowen Du et al
EPI_ISL_451347,West China Hospital of Sichuan University,State Key Laboratory of Biotherapy of Sichuan University,Baowen Du et al
EPI_ISL_451348,West China Hospital of Sichuan University,State Key Laboratory of Biotherapy of Sichuan University,Baowen Du et al
EPI_ISL_451349,West China Hospital of Sichuan University,State Key Laboratory of Biotherapy of Sichuan University,Baowen Du et al
EPI_ISL_451350,West China Hospital of Sichuan University,State Key Laboratory of Biotherapy of Sichuan University,Baowen Du et al
EPI_ISL_451351,West China Hospital of Sichuan University,State Key Laboratory of Biotherapy of Sichuan University,Baowen Du et al
EPI_ISL_451352,West China Hospital of Sichuan University,State Key Laboratory of Biotherapy of Sichuan University,Baowen Du et al
EPI_ISL_451353,West China Hospital of Sichuan University,State Key Laboratory of Biotherapy of Sichuan University,Baowen Du et al
EPI_ISL_451354,West China Hospital of Sichuan University,State Key Laboratory of Biotherapy of Sichuan University,Baowen Du et al
EPI_ISL_451355,West China Hospital of Sichuan University,State Key Laboratory of Biotherapy of Sichuan University,Baowen Du et al
EPI_ISL_451356,West China Hospital of Sichuan University,State Key Laboratory of Biotherapy of Sichuan University,Baowen Du et al
EPI_ISL_451357,West China Hospital of Sichuan University,State Key Laboratory of Biotherapy of Sichuan University,Baowen Du et al
EPI_ISL_451358,West China Hospital of Sichuan University,State Key Laboratory of Biotherapy of Sichuan University,Baowen Du et al
EPI_ISL_451359,West China Hospital of Sichuan University,State Key Laboratory of Biotherapy of Sichuan University,Baowen Du et al
EPI_ISL_451360,West China Hospital of Sichuan University,State Key Laboratory of Biotherapy of Sichuan University,Baowen Du et al
EPI_ISL_451361,West China Hospital of Sichuan University,State Key Laboratory of Biotherapy of Sichuan University,Baowen Du et al
EPI_ISL_451362,West China Hospital of Sichuan University,State Key Laboratory of Biotherapy of Sichuan University,Baowen Du et al
EPI_ISL_451363,West China Hospital of Sichuan University,State Key Laboratory of Biotherapy of Sichuan University,Baowen Du et al
EPI_ISL_451364,West China Hospital of Sichuan University,State Key Laboratory of Biotherapy of Sichuan University,Baowen Du et al
EPI_ISL_451365,West China Hospital of Sichuan University,State Key Laboratory of Biotherapy of Sichuan University,Baowen Du et al
EPI_ISL_451366,West China Hospital of Sichuan University,State Key Laboratory of Biotherapy of Sichuan University,Baowen Du et al
EPI_ISL_451367,West China Hospital of Sichuan University,State Key Laboratory of Biotherapy of Sichuan University,Baowen Du et al
EPI_ISL_451368,West China Hospital of Sichuan University,State Key Laboratory of Biotherapy of Sichuan University,Baowen Du et al
EPI_ISL_451369,West China Hospital of Sichuan University,State Key Laboratory of Biotherapy of Sichuan University,Baowen Du et al
EPI_ISL_451370,West China Hospital of Sichuan University,State Key Laboratory of Biotherapy of Sichuan University,Baowen Du et al
EPI_ISL_451371,West China Hospital of Sichuan University,State Key Laboratory of Biotherapy of Sichuan University,Baowen Du et al
EPI_ISL_451372,West China Hospital of Sichuan University,State Key Laboratory of Biotherapy of Sichuan University,Baowen Du et al
EPI_ISL_451373,West China Hospital of Sichuan University,State Key Laboratory of Biotherapy of Sichuan University,Baowen Du et al
EPI_ISL_451374,West China Hospital of Sichuan University,State Key Laboratory of Biotherapy of Sichuan University,Baowen Du et al
EPI_ISL_451379,West China Hospital of Sichuan University,State Key Laboratory of Biotherapy of Sichuan University,Baowen Du et al
EPI_ISL_451380,West China Hospital of Sichuan University,State Key Laboratory of Biotherapy of Sichuan University,Baowen Du et al
EPI_ISL_451381,West China Hospital of Sichuan University,State Key Laboratory of Biotherapy of Sichuan University,Baowen Du et al
EPI_ISL_451382,West China Hospital of Sichuan University,State Key Laboratory of Biotherapy of Sichuan University,Baowen Du et al
EPI_ISL_451375,West China Hospital of Sichuan University,State Key Laboratory of Biotherapy of Sichuan University,Baowen Du et al
EPI_ISL_451376,West China Hospital of Sichuan University,State Key Laboratory of Biotherapy of Sichuan University,Baowen Du et al
EPI_ISL_451076,West China Hospital of Sichuan University,State Key Laboratory of Biotherapy of Sichuan University,Baowen Du et al
EPI_ISL_451378,West China Hospital of Sichuan University,State Key Laboratory of Biotherapy of Sichuan University,Baowen Du et al
EPI_ISL_451383,West China Hospital of Sichuan University,State Key Laboratory of Biotherapy of Sichuan University,Baowen Du et al
EPI_ISL_451384,West China Hospital of Sichuan University,State Key Laboratory of Biotherapy of Sichuan University,Baowen Du et al
EPI_ISL_451385,West China Hospital of Sichuan University,State Key Laboratory of Biotherapy of Sichuan University,Baowen Du et al
EPI_ISL_451386,West China Hospital of Sichuan University,State Key Laboratory of Biotherapy of Sichuan University,Baowen Du et al
EPI_ISL_451387,West China Hospital of Sichuan University,State Key Laboratory of Biotherapy of Sichuan University,Baowen Du et al
EPI_ISL_451388,West China Hospital of Sichuan University,State Key Laboratory of Biotherapy of Sichuan University,Baowen Du et al
EPI_ISL_451389,West China Hospital of Sichuan University,State Key Laboratory of Biotherapy of Sichuan University,Baowen Du et al
EPI_ISL_451390,West China Hospital of Sichuan University,State Key Laboratory of Biotherapy of Sichuan University,Baowen Du et al
EPI_ISL_451391,West China Hospital of Sichuan University,State Key Laboratory of Biotherapy of Sichuan University,Baowen Du et al
EPI_ISL_451392,West China Hospital of Sichuan University,State Key Laboratory of Biotherapy of Sichuan University,Baowen Du et al
EPI_ISL_451393,West China Hospital of Sichuan University,State Key Laboratory of Biotherapy of Sichuan University,Baowen Du et al
EPI_ISL_451394,West China Hospital of Sichuan University,State Key Laboratory of Biotherapy of Sichuan University,Baowen Du et al
EPI_ISL_451395,West China Hospital of Sichuan University,State Key Laboratory of Biotherapy of Sichuan University,Baowen Du et al
EPI_ISL_451396,West China Hospital of Sichuan University,State Key Laboratory of Biotherapy of Sichuan University,Baowen Du et al
EPI_ISL_451397,West China Hospital of Sichuan University,State Key Laboratory of Biotherapy of Sichuan University,Baowen Du et al
EPI_ISL_451398,West China Hospital of Sichuan University,State Key Laboratory of Biotherapy of Sichuan University,Baowen Du et al
EPI_ISL_451399,West China Hospital of Sichuan University,State Key Laboratory of Biotherapy of Sichuan University,Baowen Du et al
EPI_ISL_406973,Singapore General Hospital,National Public Health Laboratory,Mak et al
EPI_ISL_410716,"National Public Health Laboratory, National Centre for Infectious Diseases","National Centre for Infectious Diseases, National Centre for Infectious Diseases",Octavia S et al
EPI_ISL_443192,"National Public Health Laboratory, National Centre for Infectious Diseases","National Public Health Laboratory, National Centre for Infectious Diseases",Mak Tze Minn et al
EPI_ISL_443193,"National Public Health Laboratory, National Centre for Infectious Diseases","National Public Health Laboratory, National Centre for Infectious Diseases",Mak Tze Minn et al
EPI_ISL_443194,"National Public Health Laboratory, National Centre for Infectious Diseases","National Public Health Laboratory, National Centre for Infectious Diseases",Mak Tze Minn et al
EPI_ISL_443195,"National Public Health Laboratory, National Centre for Infectious Diseases","National Public Health Laboratory, National Centre for Infectious Diseases",Mak Tze Minn et al
EPI_ISL_443196,"National Public Health Laboratory, National Centre for Infectious Diseases","National Public Health Laboratory, National Centre for Infectious Diseases",Mak Tze Minn et al
EPI_ISL_443197,"National Public Health Laboratory, National Centre for Infectious Diseases","National Public Health Laboratory, National Centre for Infectious Diseases",Mak Tze Minn et al
EPI_ISL_443198,"National Public Health Laboratory, National Centre for Infectious Diseases","National Public Health Laboratory, National Centre for Infectious Diseases",Mak Tze Minn et al
EPI_ISL_443199,"National Public Health Laboratory, National Centre for Infectious Diseases","National Public Health Laboratory, National Centre for Infectious Diseases",Mak Tze Minn et al
EPI_ISL_443200,"National Public Health Laboratory, National Centre for Infectious Diseases","National Public Health Laboratory, National Centre for Infectious Diseases",Mak Tze Minn et al
EPI_ISL_443201,"National Public Health Laboratory, National Centre for Infectious Diseases","National Public Health Laboratory, National Centre for Infectious Diseases",Mak Tze Minn et al
EPI_ISL_410719,National Public Health Laboratory,National Public Health Laboratory,Octavia S et al
EPI_ISL_443202,"National Public Health Laboratory, National Centre for Infectious Diseases","National Public Health Laboratory, National Centre for Infectious Diseases",Mak Tze Minn et al
EPI_ISL_443203,"National Public Health Laboratory, National Centre for Infectious Diseases","National Public Health Laboratory, National Centre for Infectious Diseases",Mak Tze Minn et al
EPI_ISL_443204,"National Public Health Laboratory, National Centre for Infectious Diseases","National Public Health Laboratory, National Centre for Infectious Diseases",Mak Tze Minn et al
EPI_ISL_443205,"National Public Health Laboratory, National Centre for Infectious Diseases","National Public Health Laboratory, National Centre for Infectious Diseases",Mak Tze Minn et al
EPI_ISL_443206,"National Public Health Laboratory, National Centre for Infectious Diseases","National Public Health Laboratory, National Centre for Infectious Diseases",Mak Tze Minn et al
EPI_ISL_443207,"National Public Health Laboratory, National Centre for Infectious Diseases","National Public Health Laboratory, National Centre for Infectious Diseases",Mak Tze Minn et al
EPI_ISL_443208,"National Public Health Laboratory, National Centre for Infectious Diseases","National Public Health Laboratory, National Centre for Infectious Diseases",Mak Tze Minn et al
EPI_ISL_443209,"National Public Health Laboratory, National Centre for Infectious Diseases","National Public Health Laboratory, National Centre for Infectious Diseases",Mak Tze Minn et al
EPI_ISL_443210,"National Public Health Laboratory, National Centre for Infectious Diseases","National Public Health Laboratory, National Centre for Infectious Diseases",Mak Tze Minn et al
EPI_ISL_443211,"National Public Health Laboratory, National Centre for Infectious Diseases","National Public Health Laboratory, National Centre for Infectious Diseases",Mak Tze Minn et al
EPI_ISL_443212,"National Public Health Laboratory, National Centre for Infectious Diseases","National Public Health Laboratory, National Centre for Infectious Diseases",Mak Tze Minn et al
EPI_ISL_443213,"National Public Health Laboratory, National Centre for Infectious Diseases","National Public Health Laboratory, National Centre for Infectious Diseases",Mak Tze Minn et al
EPI_ISL_443214,"National Public Health Laboratory, National Centre for Infectious Diseases","National Public Health Laboratory, National Centre for Infectious Diseases",Mak Tze Minn et al
EPI_ISL_443215,"National Public Health Laboratory, National Centre for Infectious Diseases","National Public Health Laboratory, National Centre for Infectious Diseases",Mak Tze Minn et al
EPI_ISL_443216,"National Public Health Laboratory, National Centre for Infectious Diseases","National Public Health Laboratory, National Centre for Infectious Diseases",Mak Tze Minn et al
EPI_ISL_443217,"National Public Health Laboratory, National Centre for Infectious Diseases","National Public Health Laboratory, National Centre for Infectious Diseases",Mak Tze Minn et al
EPI_ISL_443218,"National Public Health Laboratory, National Centre for Infectious Diseases","National Public Health Laboratory, National Centre for Infectious Diseases",Mak Tze Minn et al
EPI_ISL_443219,"National Public Health Laboratory, National Centre for Infectious Diseases","National Public Health Laboratory, National Centre for Infectious Diseases",Mak Tze Minn et al
EPI_ISL_443220,"National Public Health Laboratory, National Centre for Infectious Diseases","National Public Health Laboratory, National Centre for Infectious Diseases",Mak Tze Minn et al
EPI_ISL_443221,"National Public Health Laboratory, National Centre for Infectious Diseases","National Public Health Laboratory, National Centre for Infectious Diseases",Mak Tze Minn et al
EPI_ISL_443222,"National Public Health Laboratory, National Centre for Infectious Diseases","National Public Health Laboratory, National Centre for Infectious Diseases",Mak Tze Minn et al
EPI_ISL_443223,"National Public Health Laboratory, National Centre for Infectious Diseases","National Public Health Laboratory, National Centre for Infectious Diseases",Mak Tze Minn et al
EPI_ISL_443224,"National Public Health Laboratory, National Centre for Infectious Diseases","National Public Health Laboratory, National Centre for Infectious Diseases",Mak Tze Minn et al
EPI_ISL_443225,"National Public Health Laboratory, National Centre for Infectious Diseases","National Public Health Laboratory, National Centre for Infectious Diseases",Mak Tze Minn et al
EPI_ISL_443226,"National Public Health Laboratory, National Centre for Infectious Diseases","National Public Health Laboratory, National Centre for Infectious Diseases",Mak Tze Minn et al
EPI_ISL_443227,"National Public Health Laboratory, National Centre for Infectious Diseases","National Public Health Laboratory, National Centre for Infectious Diseases",Mak Tze Minn et al
EPI_ISL_443228,"National Public Health Laboratory, National Centre for Infectious Diseases","National Public Health Laboratory, National Centre for Infectious Diseases",Mak Tze Minn et al
EPI_ISL_443229,"National Public Health Laboratory, National Centre for Infectious Diseases","National Public Health Laboratory, National Centre for Infectious Diseases",Mak Tze Minn et al
EPI_ISL_443230,"National Public Health Laboratory, National Centre for Infectious Diseases","National Public Health Laboratory, National Centre for Infectious Diseases",Mak Tze Minn et al
EPI_ISL_443231,"National Public Health Laboratory, National Centre for Infectious Diseases","National Public Health Laboratory, National Centre for Infectious Diseases",Mak Tze Minn et al
EPI_ISL_443232,"National Public Health Laboratory, National Centre for Infectious Diseases","National Public Health Laboratory, National Centre for Infectious Diseases",Mak Tze Minn et al
EPI_ISL_443233,"National Public Health Laboratory, National Centre for Infectious Diseases","National Public Health Laboratory, National Centre for Infectious Diseases",Mak Tze Minn et al
EPI_ISL_443234,"National Public Health Laboratory, National Centre for Infectious Diseases","National Public Health Laboratory, National Centre for Infectious Diseases",Mak Tze Minn et al
EPI_ISL_443235,"National Public Health Laboratory, National Centre for Infectious Diseases","National Public Health Laboratory, National Centre for Infectious Diseases",Mak Tze Minn et al
EPI_ISL_443236,"National Public Health Laboratory, National Centre for Infectious Diseases","National Public Health Laboratory, National Centre for Infectious Diseases",Mak Tze Minn et al
EPI_ISL_443237,"National Public Health Laboratory, National Centre for Infectious Diseases","National Public Health Laboratory, National Centre for Infectious Diseases",Mak Tze Minn et al
EPI_ISL_443238,"National Public Health Laboratory, National Centre for Infectious Diseases","National Public Health Laboratory, National Centre for Infectious Diseases",Mak Tze Minn et al
EPI_ISL_443239,"National Public Health Laboratory, National Centre for Infectious Diseases","National Public Health Laboratory, National Centre for Infectious Diseases",Mak Tze Minn et al
EPI_ISL_443240,"National Public Health Laboratory, National Centre for Infectious Diseases","National Public Health Laboratory, National Centre for Infectious Diseases",Mak Tze Minn et al
EPI_ISL_443241,"National Public Health Laboratory, National Centre for Infectious Diseases","National Public Health Laboratory, National Centre for Infectious Diseases",Mak Tze Minn et al
EPI_ISL_443242,"National Public Health Laboratory, National Centre for Infectious Diseases","National Public Health Laboratory, National Centre for Infectious Diseases",Mak Tze Minn et al
EPI_ISL_443243,"National Public Health Laboratory, National Centre for Infectious Diseases","National Public Health Laboratory, National Centre for Infectious Diseases",Mak Tze Minn et al
EPI_ISL_443244,"National Public Health Laboratory, National Centre for Infectious Diseases","National Public Health Laboratory, National Centre for Infectious Diseases",Mak Tze Minn et al
EPI_ISL_443245,"National Public Health Laboratory, National Centre for Infectious Diseases","National Public Health Laboratory, National Centre for Infectious Diseases",Mak Tze Minn et al
EPI_ISL_443246,"National Public Health Laboratory, National Centre for Infectious Diseases","National Public Health Laboratory, National Centre for Infectious Diseases",Mak Tze Minn et al
EPI_ISL_443247,"National Public Health Laboratory, National Centre for Infectious Diseases","National Public Health Laboratory, National Centre for Infectious Diseases",Mak Tze Minn et al
EPI_ISL_443248,"National Public Health Laboratory, National Centre for Infectious Diseases","National Public Health Laboratory, National Centre for Infectious Diseases",Mak Tze Minn et al
EPI_ISL_443249,"National Public Health Laboratory, National Centre for Infectious Diseases","National Public Health Laboratory, National Centre for Infectious Diseases",Mak Tze Minn et al
EPI_ISL_462276,"National Public Health Laboratory, National Centre for Infectious Diseases","National Public Health Laboratory, National Centre for Infectious Diseases",Mak TM et al
EPI_ISL_462277,"National Public Health Laboratory, National Centre for Infectious Diseases","National Public Health Laboratory, National Centre for Infectious Diseases",Mak TM et al
EPI_ISL_462278,"National Public Health Laboratory, National Centre for Infectious Diseases","National Public Health Laboratory, National Centre for Infectious Diseases",Mak TM et al
EPI_ISL_462279,"National Public Health Laboratory, National Centre for Infectious Diseases","National Public Health Laboratory, National Centre for Infectious Diseases",Mak TM et al
EPI_ISL_462280,"National Public Health Laboratory, National Centre for Infectious Diseases","National Public Health Laboratory, National Centre for Infectious Diseases",Mak TM et al
EPI_ISL_462281,"National Public Health Laboratory, National Centre for Infectious Diseases","National Public Health Laboratory, National Centre for Infectious Diseases",Mak TM et al
EPI_ISL_462282,"National Public Health Laboratory, National Centre for Infectious Diseases","National Public Health Laboratory, National Centre for Infectious Diseases",Mak TM et al
EPI_ISL_462283,"National Public Health Laboratory, National Centre for Infectious Diseases","National Public Health Laboratory, National Centre for Infectious Diseases",Mak TM et al
EPI_ISL_462284,"National Public Health Laboratory, National Centre for Infectious Diseases","National Public Health Laboratory, National Centre for Infectious Diseases",Mak TM et al
EPI_ISL_462285,"National Public Health Laboratory, National Centre for Infectious Diseases","National Public Health Laboratory, National Centre for Infectious Diseases",Mak TM et al
EPI_ISL_462286,"National Public Health Laboratory, National Centre for Infectious Diseases","National Public Health Laboratory, National Centre for Infectious Diseases",Mak TM et al
EPI_ISL_462287,"National Public Health Laboratory, National Centre for Infectious Diseases","National Public Health Laboratory, National Centre for Infectious Diseases",Mak TM et al
EPI_ISL_418992,"National Public Health Laboratory, National Centre for Infectious Diseases","National Public Health Laboratory, National Centre for Infectious Diseases",Mak TM et al
EPI_ISL_462288,"National Public Health Laboratory, National Centre for Infectious Diseases","National Public Health Laboratory, National Centre for Infectious Diseases",Mak TM et al
EPI_ISL_462289,"National Public Health Laboratory, National Centre for Infectious Diseases","National Public Health Laboratory, National Centre for Infectious Diseases",Mak TM et al
EPI_ISL_462290,"National Public Health Laboratory, National Centre for Infectious Diseases","National Public Health Laboratory, National Centre for Infectious Diseases",Mak TM et al
EPI_ISL_462291,"National Public Health Laboratory, National Centre for Infectious Diseases","National Public Health Laboratory, National Centre for Infectious Diseases",Mak TM et al
EPI_ISL_462292,"National Public Health Laboratory, National Centre for Infectious Diseases","National Public Health Laboratory, National Centre for Infectious Diseases",Mak TM et al
EPI_ISL_462293,"National Public Health Laboratory, National Centre for Infectious Diseases","National Public Health Laboratory, National Centre for Infectious Diseases",Mak TM et al
EPI_ISL_462294,"National Public Health Laboratory, National Centre for Infectious Diseases","National Public Health Laboratory, National Centre for Infectious Diseases",Mak TM et al
EPI_ISL_462295,"National Public Health Laboratory, National Centre for Infectious Diseases","National Public Health Laboratory, National Centre for Infectious Diseases",Mak TM et al
EPI_ISL_462296,"National Public Health Laboratory, National Centre for Infectious Diseases","National Public Health Laboratory, National Centre for Infectious Diseases",Mak TM et al
EPI_ISL_462297,"National Public Health Laboratory, National Centre for Infectious Diseases","National Public Health Laboratory, National Centre for Infectious Diseases",Mak TM et al
EPI_ISL_462298,"National Public Health Laboratory, National Centre for Infectious Diseases","National Public Health Laboratory, National Centre for Infectious Diseases",Mak TM et al
EPI_ISL_462299,"National Public Health Laboratory, National Centre for Infectious Diseases","National Public Health Laboratory, National Centre for Infectious Diseases",Mak TM et al
EPI_ISL_462300,"National Public Health Laboratory, National Centre for Infectious Diseases","National Public Health Laboratory, National Centre for Infectious Diseases",Mak TM et al
EPI_ISL_462301,"National Public Health Laboratory, National Centre for Infectious Diseases","National Public Health Laboratory, National Centre for Infectious Diseases",Mak TM et al
EPI_ISL_462302,"National Public Health Laboratory, National Centre for Infectious Diseases","National Public Health Laboratory, National Centre for Infectious Diseases",Mak TM et al
EPI_ISL_462303,"National Public Health Laboratory, National Centre for Infectious Diseases","National Public Health Laboratory, National Centre for Infectious Diseases",Mak TM et al
EPI_ISL_462304,"National Public Health Laboratory, National Centre for Infectious Diseases","National Public Health Laboratory, National Centre for Infectious Diseases",Mak TM et al
EPI_ISL_462305,"National Public Health Laboratory, National Centre for Infectious Diseases","National Public Health Laboratory, National Centre for Infectious Diseases",Mak TM et al
EPI_ISL_462306,"National Public Health Laboratory, National Centre for Infectious Diseases","National Public Health Laboratory, National Centre for Infectious Diseases",Mak TM et al
EPI_ISL_462307,"National Public Health Laboratory, National Centre for Infectious Diseases","National Public Health Laboratory, National Centre for Infectious Diseases",Mak TM et al
EPI_ISL_462308,"National Public Health Laboratory, National Centre for Infectious Diseases","National Public Health Laboratory, National Centre for Infectious Diseases",Mak TM et al
EPI_ISL_462309,"National Public Health Laboratory, National Centre for Infectious Diseases","National Public Health Laboratory, National Centre for Infectious Diseases",Mak TM et al
EPI_ISL_462310,"National Public Health Laboratory, National Centre for Infectious Diseases","National Public Health Laboratory, National Centre for Infectious Diseases",Mak TM et al
EPI_ISL_462311,"National Public Health Laboratory, National Centre for Infectious Diseases","National Public Health Laboratory, National Centre for Infectious Diseases",Mak TM et al
EPI_ISL_462312,"National Public Health Laboratory, National Centre for Infectious Diseases","National Public Health Laboratory, National Centre for Infectious Diseases",Mak TM et al
EPI_ISL_462313,"National Public Health Laboratory, National Centre for Infectious Diseases","National Public Health Laboratory, National Centre for Infectious Diseases",Mak TM et al
EPI_ISL_462314,"National Public Health Laboratory, National Centre for Infectious Diseases","National Public Health Laboratory, National Centre for Infectious Diseases",Mak TM et al
EPI_ISL_462315,"National Public Health Laboratory, National Centre for Infectious Diseases","National Public Health Laboratory, National Centre for Infectious Diseases",Mak TM et al
EPI_ISL_462316,"National Public Health Laboratory, National Centre for Infectious Diseases","National Public Health Laboratory, National Centre for Infectious Diseases",Mak TM et al
EPI_ISL_462317,"National Public Health Laboratory, National Centre for Infectious Diseases","National Public Health Laboratory, National Centre for Infectious Diseases",Mak TM et al
EPI_ISL_407987,Singapore General Hospital,"Programme in Emerging Infectious Diseases, Duke-NUS Medical School",Danielle E Anderson et al
EPI_ISL_418993,"National Public Health Laboratory, National Centre for Infectious Diseases","National Public Health Laboratory, National Centre for Infectious Diseases",Mak TM et al
EPI_ISL_462318,"National Public Health Laboratory, National Centre for Infectious Diseases","National Public Health Laboratory, National Centre for Infectious Diseases",Mak TM et al
EPI_ISL_462319,"National Public Health Laboratory, National Centre for Infectious Diseases","National Public Health Laboratory, National Centre for Infectious Diseases",Mak TM et al
EPI_ISL_462320,"National Public Health Laboratory, National Centre for Infectious Diseases","National Public Health Laboratory, National Centre for Infectious Diseases",Mak TM et al
EPI_ISL_462321,"National Public Health Laboratory, National Centre for Infectious Diseases","National Public Health Laboratory, National Centre for Infectious Diseases",Mak TM et al
EPI_ISL_462322,"National Public Health Laboratory, National Centre for Infectious Diseases","National Public Health Laboratory, National Centre for Infectious Diseases",Mak TM et al
EPI_ISL_462323,"National Public Health Laboratory, National Centre for Infectious Diseases","National Public Health Laboratory, National Centre for Infectious Diseases",Mak TM et al
EPI_ISL_462324,"National Public Health Laboratory, National Centre for Infectious Diseases","National Public Health Laboratory, National Centre for Infectious Diseases",Mak TM et al
EPI_ISL_462325,"National Public Health Laboratory, National Centre for Infectious Diseases","National Public Health Laboratory, National Centre for Infectious Diseases",Mak TM et al
EPI_ISL_462326,"National Public Health Laboratory, National Centre for Infectious Diseases","National Public Health Laboratory, National Centre for Infectious Diseases",Mak TM et al
EPI_ISL_462327,"National Public Health Laboratory, National Centre for Infectious Diseases","National Public Health Laboratory, National Centre for Infectious Diseases",Mak TM et al
EPI_ISL_462328,"National Public Health Laboratory, National Centre for Infectious Diseases","National Public Health Laboratory, National Centre for Infectious Diseases",Mak TM et al
EPI_ISL_462329,"National Public Health Laboratory, National Centre for Infectious Diseases","National Public Health Laboratory, National Centre for Infectious Diseases",Mak TM et al
EPI_ISL_462330,"National Public Health Laboratory, National Centre for Infectious Diseases","National Public Health Laboratory, National Centre for Infectious Diseases",Mak TM et al
EPI_ISL_462331,"National Public Health Laboratory, National Centre for Infectious Diseases","National Public Health Laboratory, National Centre for Infectious Diseases",Mak TM et al
EPI_ISL_462332,"National Public Health Laboratory, National Centre for Infectious Diseases","National Public Health Laboratory, National Centre for Infectious Diseases",Mak TM et al
EPI_ISL_462333,"National Public Health Laboratory, National Centre for Infectious Diseases","National Public Health Laboratory, National Centre for Infectious Diseases",Mak TM et al
EPI_ISL_462334,"National Public Health Laboratory, National Centre for Infectious Diseases","National Public Health Laboratory, National Centre for Infectious Diseases",Mak TM et al
EPI_ISL_462335,"National Public Health Laboratory, National Centre for Infectious Diseases","National Public Health Laboratory, National Centre for Infectious Diseases",Mak TM et al
EPI_ISL_462336,"National Public Health Laboratory, National Centre for Infectious Diseases","National Public Health Laboratory, National Centre for Infectious Diseases",Mak TM et al
EPI_ISL_462337,"National Public Health Laboratory, National Centre for Infectious Diseases","National Public Health Laboratory, National Centre for Infectious Diseases",Mak TM et al
EPI_ISL_462338,"National Public Health Laboratory, National Centre for Infectious Diseases","National Public Health Laboratory, National Centre for Infectious Diseases",Mak TM et al
EPI_ISL_462339,"National Public Health Laboratory, National Centre for Infectious Diseases","National Public Health Laboratory, National Centre for Infectious Diseases",Mak TM et al
EPI_ISL_462340,"National Public Health Laboratory, National Centre for Infectious Diseases","National Public Health Laboratory, National Centre for Infectious Diseases",Mak TM et al
EPI_ISL_462341,"National Public Health Laboratory, National Centre for Infectious Diseases","National Public Health Laboratory, National Centre for Infectious Diseases",Mak TM et al
EPI_ISL_462342,"National Public Health Laboratory, National Centre for Infectious Diseases","National Public Health Laboratory, National Centre for Infectious Diseases",Mak TM et al
EPI_ISL_462343,"National Public Health Laboratory, National Centre for Infectious Diseases","National Public Health Laboratory, National Centre for Infectious Diseases",Mak TM et al
EPI_ISL_462344,"National Public Health Laboratory, National Centre for Infectious Diseases","National Public Health Laboratory, National Centre for Infectious Diseases",Mak TM et al
EPI_ISL_462345,"National Public Health Laboratory, National Centre for Infectious Diseases","National Public Health Laboratory, National Centre for Infectious Diseases",Mak TM et al
EPI_ISL_462346,"National Public Health Laboratory, National Centre for Infectious Diseases","National Public Health Laboratory, National Centre for Infectious Diseases",Mak TM et al
EPI_ISL_462347,"National Public Health Laboratory, National Centre for Infectious Diseases","National Public Health Laboratory, National Centre for Infectious Diseases",Mak TM et al
EPI_ISL_462348,"National Public Health Laboratory, National Centre for Infectious Diseases","National Public Health Laboratory, National Centre for Infectious Diseases",Mak TM et al
EPI_ISL_462349,"National Public Health Laboratory, National Centre for Infectious Diseases","National Public Health Laboratory, National Centre for Infectious Diseases",Mak TM et al
EPI_ISL_462350,"National Public Health Laboratory, National Centre for Infectious Diseases","National Public Health Laboratory, National Centre for Infectious Diseases",Mak TM et al
EPI_ISL_462351,"National Public Health Laboratory, National Centre for Infectious Diseases","National Public Health Laboratory, National Centre for Infectious Diseases",Mak TM et al
EPI_ISL_462352,"National Public Health Laboratory, National Centre for Infectious Diseases","National Public Health Laboratory, National Centre for Infectious Diseases",Mak TM et al
EPI_ISL_462353,"National Public Health Laboratory, National Centre for Infectious Diseases","National Public Health Laboratory, National Centre for Infectious Diseases",Mak TM et al
EPI_ISL_462354,"National Public Health Laboratory, National Centre for Infectious Diseases","National Public Health Laboratory, National Centre for Infectious Diseases",Mak TM et al
EPI_ISL_462355,"National Public Health Laboratory, National Centre for Infectious Diseases","National Public Health Laboratory, National Centre for Infectious Diseases",Mak TM et al
EPI_ISL_462356,"National Public Health Laboratory, National Centre for Infectious Diseases","National Public Health Laboratory, National Centre for Infectious Diseases",Mak TM et al
EPI_ISL_462357,"National Public Health Laboratory, National Centre for Infectious Diseases","National Public Health Laboratory, National Centre for Infectious Diseases",Mak TM et al
EPI_ISL_420101,National Centre for Infectious Diseases,"Programme in Emerging Infectious Diseases, Duke-NUS Medical School",Danielle E Anderson et al
EPI_ISL_462358,"National Public Health Laboratory, National Centre for Infectious Diseases","National Public Health Laboratory, National Centre for Infectious Diseases",Mak TM et al
EPI_ISL_462359,"National Public Health Laboratory, National Centre for Infectious Diseases","National Public Health Laboratory, National Centre for Infectious Diseases",Mak TM et al
EPI_ISL_462360,"National Public Health Laboratory, National Centre for Infectious Diseases","National Public Health Laboratory, National Centre for Infectious Diseases",Mak TM et al
EPI_ISL_462361,"National Public Health Laboratory, National Centre for Infectious Diseases","National Public Health Laboratory, National Centre for Infectious Diseases",Mak TM et al
EPI_ISL_462362,"National Public Health Laboratory, National Centre for Infectious Diseases","National Public Health Laboratory, National Centre for Infectious Diseases",Mak TM et al
EPI_ISL_462363,"National Public Health Laboratory, National Centre for Infectious Diseases","National Public Health Laboratory, National Centre for Infectious Diseases",Mak TM et al
EPI_ISL_462364,"National Public Health Laboratory, National Centre for Infectious Diseases","National Public Health Laboratory, National Centre for Infectious Diseases",Mak TM et al
EPI_ISL_462365,"National Public Health Laboratory, National Centre for Infectious Diseases","National Public Health Laboratory, National Centre for Infectious Diseases",Mak TM et al
EPI_ISL_462366,"National Public Health Laboratory, National Centre for Infectious Diseases","National Public Health Laboratory, National Centre for Infectious Diseases",Mak TM et al
EPI_ISL_462367,"National Public Health Laboratory, National Centre for Infectious Diseases","National Public Health Laboratory, National Centre for Infectious Diseases",Mak TM et al
EPI_ISL_420102,National Centre for Infectious Diseases,"Programme in Emerging Infectious Diseases, Duke-NUS Medical School",Danielle E Anderson et al
EPI_ISL_462368,"National Public Health Laboratory, National Centre for Infectious Diseases","National Public Health Laboratory, National Centre for Infectious Diseases",Mak TM et al
EPI_ISL_462369,"National Public Health Laboratory, National Centre for Infectious Diseases","National Public Health Laboratory, National Centre for Infectious Diseases",Mak TM et al
EPI_ISL_462370,"National Public Health Laboratory, National Centre for Infectious Diseases","National Public Health Laboratory, National Centre for Infectious Diseases",Mak TM et al
EPI_ISL_462371,"National Public Health Laboratory, National Centre for Infectious Diseases","National Public Health Laboratory, National Centre for Infectious Diseases",Mak TM et al
EPI_ISL_462372,"National Public Health Laboratory, National Centre for Infectious Diseases","National Public Health Laboratory, National Centre for Infectious Diseases",Mak TM et al
EPI_ISL_462373,"National Public Health Laboratory, National Centre for Infectious Diseases","National Public Health Laboratory, National Centre for Infectious Diseases",Mak TM et al
EPI_ISL_462374,"National Public Health Laboratory, National Centre for Infectious Diseases","National Public Health Laboratory, National Centre for Infectious Diseases",Mak TM et al
EPI_ISL_462375,"National Public Health Laboratory, National Centre for Infectious Diseases","National Public Health Laboratory, National Centre for Infectious Diseases",Mak TM et al
EPI_ISL_462376,"National Public Health Laboratory, National Centre for Infectious Diseases","National Public Health Laboratory, National Centre for Infectious Diseases",Mak TM et al
EPI_ISL_462377,"National Public Health Laboratory, National Centre for Infectious Diseases","National Public Health Laboratory, National Centre for Infectious Diseases",Mak TM et al
EPI_ISL_420103,National Centre for Infectious Diseases,"Programme in Emerging Infectious Diseases, Duke-NUS Medical School",Danielle E Anderson et al
EPI_ISL_462378,"National Public Health Laboratory, National Centre for Infectious Diseases","National Public Health Laboratory, National Centre for Infectious Diseases",Mak TM et al
EPI_ISL_462379,"National Public Health Laboratory, National Centre for Infectious Diseases","National Public Health Laboratory, National Centre for Infectious Diseases",Mak TM et al
EPI_ISL_462380,"National Public Health Laboratory, National Centre for Infectious Diseases","National Public Health Laboratory, National Centre for Infectious Diseases",Mak TM et al
EPI_ISL_462381,"National Public Health Laboratory, National Centre for Infectious Diseases","National Public Health Laboratory, National Centre for Infectious Diseases",Mak TM et al
EPI_ISL_462382,"National Public Health Laboratory, National Centre for Infectious Diseases","National Public Health Laboratory, National Centre for Infectious Diseases",Mak TM et al
EPI_ISL_462383,"National Public Health Laboratory, National Centre for Infectious Diseases","National Public Health Laboratory, National Centre for Infectious Diseases",Mak TM et al
EPI_ISL_462384,"National Public Health Laboratory, National Centre for Infectious Diseases","National Public Health Laboratory, National Centre for Infectious Diseases",Mak TM et al
EPI_ISL_462385,"National Public Health Laboratory, National Centre for Infectious Diseases","National Public Health Laboratory, National Centre for Infectious Diseases",Mak TM et al
EPI_ISL_462386,"National Public Health Laboratory, National Centre for Infectious Diseases","National Public Health Laboratory, National Centre for Infectious Diseases",Mak TM et al
EPI_ISL_462387,"National Public Health Laboratory, National Centre for Infectious Diseases","National Public Health Laboratory, National Centre for Infectious Diseases",Mak TM et al
EPI_ISL_420104,National Centre for Infectious Diseases,"Programme in Emerging Infectious Diseases, Duke-NUS Medical School",Danielle E Anderson et al
EPI_ISL_462388,"National Public Health Laboratory, National Centre for Infectious Diseases","National Public Health Laboratory, National Centre for Infectious Diseases",Mak TM et al
EPI_ISL_462389,"National Public Health Laboratory, National Centre for Infectious Diseases","National Public Health Laboratory, National Centre for Infectious Diseases",Mak TM et al
EPI_ISL_462390,"National Public Health Laboratory, National Centre for Infectious Diseases","National Public Health Laboratory, National Centre for Infectious Diseases",Mak TM et al
EPI_ISL_462391,"National Public Health Laboratory, National Centre for Infectious Diseases","National Public Health Laboratory, National Centre for Infectious Diseases",Mak TM et al
EPI_ISL_462392,"National Public Health Laboratory, National Centre for Infectious Diseases","National Public Health Laboratory, National Centre for Infectious Diseases",Mak TM et al
EPI_ISL_462393,"National Public Health Laboratory, National Centre for Infectious Diseases","National Public Health Laboratory, National Centre for Infectious Diseases",Mak TM et al
EPI_ISL_462394,"National Public Health Laboratory, National Centre for Infectious Diseases","National Public Health Laboratory, National Centre for Infectious Diseases",Mak TM et al
EPI_ISL_462395,"National Public Health Laboratory, National Centre for Infectious Diseases","National Public Health Laboratory, National Centre for Infectious Diseases",Mak TM et al
EPI_ISL_462396,"National Public Health Laboratory, National Centre for Infectious Diseases","National Public Health Laboratory, National Centre for Infectious Diseases",Mak TM et al
EPI_ISL_462397,"National Public Health Laboratory, National Centre for Infectious Diseases","National Public Health Laboratory, National Centre for Infectious Diseases",Mak TM et al
EPI_ISL_420105,National Centre for Infectious Diseases,"Programme in Emerging Infectious Diseases, Duke-NUS Medical School",Danielle E Anderson et al
EPI_ISL_462398,"National Public Health Laboratory, National Centre for Infectious Diseases","National Public Health Laboratory, National Centre for Infectious Diseases",Mak TM et al
EPI_ISL_462399,"National Public Health Laboratory, National Centre for Infectious Diseases","National Public Health Laboratory, National Centre for Infectious Diseases",Mak TM et al
EPI_ISL_462400,"National Public Health Laboratory, National Centre for Infectious Diseases","National Public Health Laboratory, National Centre for Infectious Diseases",Mak TM et al
EPI_ISL_462401,"National Public Health Laboratory, National Centre for Infectious Diseases","National Public Health Laboratory, National Centre for Infectious Diseases",Mak TM et al
EPI_ISL_462402,"National Public Health Laboratory, National Centre for Infectious Diseases","National Public Health Laboratory, National Centre for Infectious Diseases",Mak TM et al
EPI_ISL_462403,"National Public Health Laboratory, National Centre for Infectious Diseases","National Public Health Laboratory, National Centre for Infectious Diseases",Mak TM et al
EPI_ISL_462404,"National Public Health Laboratory, National Centre for Infectious Diseases","National Public Health Laboratory, National Centre for Infectious Diseases",Mak TM et al
EPI_ISL_462405,"National Public Health Laboratory, National Centre for Infectious Diseases","National Public Health Laboratory, National Centre for Infectious Diseases",Mak TM et al
EPI_ISL_462406,"National Public Health Laboratory, National Centre for Infectious Diseases","National Public Health Laboratory, National Centre for Infectious Diseases",Mak TM et al
EPI_ISL_462407,"National Public Health Laboratory, National Centre for Infectious Diseases","National Public Health Laboratory, National Centre for Infectious Diseases",Mak TM et al
EPI_ISL_420106,National Centre for Infectious Diseases,"Programme in Emerging Infectious Diseases, Duke-NUS Medical School",Danielle E Anderson et al
EPI_ISL_462408,"National Public Health Laboratory, National Centre for Infectious Diseases","National Public Health Laboratory, National Centre for Infectious Diseases",Mak TM et al
EPI_ISL_462409,"National Public Health Laboratory, National Centre for Infectious Diseases","National Public Health Laboratory, National Centre for Infectious Diseases",Mak TM et al
EPI_ISL_462410,"National Public Health Laboratory, National Centre for Infectious Diseases","National Public Health Laboratory, National Centre for Infectious Diseases",Mak TM et al
EPI_ISL_462411,"National Public Health Laboratory, National Centre for Infectious Diseases","National Public Health Laboratory, National Centre for Infectious Diseases",Mak TM et al
EPI_ISL_462412,"National Public Health Laboratory, National Centre for Infectious Diseases","National Public Health Laboratory, National Centre for Infectious Diseases",Mak TM et al
EPI_ISL_462413,"National Public Health Laboratory, National Centre for Infectious Diseases","National Public Health Laboratory, National Centre for Infectious Diseases",Mak TM et al
EPI_ISL_462414,"National Public Health Laboratory, National Centre for Infectious Diseases","National Public Health Laboratory, National Centre for Infectious Diseases",Mak TM et al
EPI_ISL_462415,"National Public Health Laboratory, National Centre for Infectious Diseases","National Public Health Laboratory, National Centre for Infectious Diseases",Mak TM et al
EPI_ISL_462416,"National Public Health Laboratory, National Centre for Infectious Diseases","National Public Health Laboratory, National Centre for Infectious Diseases",Mak TM et al
EPI_ISL_462417,"National Public Health Laboratory, National Centre for Infectious Diseases","National Public Health Laboratory, National Centre for Infectious Diseases",Mak TM et al
EPI_ISL_407988,National Centre for Infectious Diseases,"Programme in Emerging Infectious Diseases, Duke-NUS Medical School",Danielle E Anderson et al
EPI_ISL_462418,"National Public Health Laboratory, National Centre for Infectious Diseases","National Public Health Laboratory, National Centre for Infectious Diseases",Mak TM et al
EPI_ISL_462419,"National Public Health Laboratory, National Centre for Infectious Diseases","National Public Health Laboratory, National Centre for Infectious Diseases",Mak TM et al
EPI_ISL_462420,"National Public Health Laboratory, National Centre for Infectious Diseases","National Public Health Laboratory, National Centre for Infectious Diseases",Mak TM et al
EPI_ISL_462421,"National Public Health Laboratory, National Centre for Infectious Diseases","National Public Health Laboratory, National Centre for Infectious Diseases",Mak TM et al
EPI_ISL_462422,"National Public Health Laboratory, National Centre for Infectious Diseases","National Public Health Laboratory, National Centre for Infectious Diseases",Mak TM et al
EPI_ISL_462423,"National Public Health Laboratory, National Centre for Infectious Diseases","National Public Health Laboratory, National Centre for Infectious Diseases",Mak TM et al
EPI_ISL_462424,"National Public Health Laboratory, National Centre for Infectious Diseases","National Public Health Laboratory, National Centre for Infectious Diseases",Mak TM et al
EPI_ISL_462425,"National Public Health Laboratory, National Centre for Infectious Diseases","National Public Health Laboratory, National Centre for Infectious Diseases",Mak TM et al
EPI_ISL_462426,"National Public Health Laboratory, National Centre for Infectious Diseases","National Public Health Laboratory, National Centre for Infectious Diseases",Mak TM et al
EPI_ISL_462427,"National Public Health Laboratory, National Centre for Infectious Diseases","National Public Health Laboratory, National Centre for Infectious Diseases",Mak TM et al
EPI_ISL_420108,National Centre for Infectious Diseases,"Programme in Emerging Infectious Diseases, Duke-NUS Medical School",Danielle E Anderson et al
EPI_ISL_462428,"National Public Health Laboratory, National Centre for Infectious Diseases","National Public Health Laboratory, National Centre for Infectious Diseases",Mak TM et al
EPI_ISL_462429,"National Public Health Laboratory, National Centre for Infectious Diseases","National Public Health Laboratory, National Centre for Infectious Diseases",Mak TM et al
EPI_ISL_462430,"National Public Health Laboratory, National Centre for Infectious Diseases","National Public Health Laboratory, National Centre for Infectious Diseases",Mak TM et al
EPI_ISL_462431,"National Public Health Laboratory, National Centre for Infectious Diseases","National Public Health Laboratory, National Centre for Infectious Diseases",Mak TM et al
EPI_ISL_462432,"National Public Health Laboratory, National Centre for Infectious Diseases","National Public Health Laboratory, National Centre for Infectious Diseases",Mak TM et al
EPI_ISL_462433,"National Public Health Laboratory, National Centre for Infectious Diseases","National Public Health Laboratory, National Centre for Infectious Diseases",Mak TM et al
EPI_ISL_462085,Singapore General Hospital,Department of Microbiology,Nurdyana Abdul Rahman et al
EPI_ISL_462086,Singapore General Hospital,Department of Microbiology,Nurdyana Abdul Rahman et al
EPI_ISL_420109,National Centre for Infectious Diseases,"Programme in Emerging Infectious Diseases, Duke-NUS Medical School",Danielle E Anderson et al
EPI_ISL_462087,Singapore General Hospital,Department of Microbiology,Nurdyana Abdul Rahman et al
EPI_ISL_469100,"National Public Health Laboratory, National Centre for Infectious Diseases","National Public Health Laboratory, National Centre for Infectious Diseases",Mak TM et al
EPI_ISL_462088,Singapore General Hospital,Department of Microbiology,Nurdyana Abdul Rahman et al
EPI_ISL_462089,Singapore General Hospital,Department of Microbiology,Nurdyana Abdul Rahman et al
EPI_ISL_469080,"National Public Health Laboratory, National Centre for Infectious Diseases","National Public Health Laboratory, National Centre for Infectious Diseases",Mak TM et al
EPI_ISL_469081,"National Public Health Laboratory, National Centre for Infectious Diseases","National Public Health Laboratory, National Centre for Infectious Diseases",Mak TM et al
EPI_ISL_469082,"National Public Health Laboratory, National Centre for Infectious Diseases","National Public Health Laboratory, National Centre for Infectious Diseases",Mak TM et al
EPI_ISL_469083,"National Public Health Laboratory, National Centre for Infectious Diseases","National Public Health Laboratory, National Centre for Infectious Diseases",Mak TM et al
EPI_ISL_420110,National Centre for Infectious Diseases,"Programme in Emerging Infectious Diseases, Duke-NUS Medical School",Danielle E Anderson et al
EPI_ISL_469084,"National Public Health Laboratory, National Centre for Infectious Diseases","National Public Health Laboratory, National Centre for Infectious Diseases",Mak TM et al
EPI_ISL_469085,"National Public Health Laboratory, National Centre for Infectious Diseases","National Public Health Laboratory, National Centre for Infectious Diseases",Mak TM et al
EPI_ISL_469086,"National Public Health Laboratory, National Centre for Infectious Diseases","National Public Health Laboratory, National Centre for Infectious Diseases",Mak TM et al
EPI_ISL_469087,"National Public Health Laboratory, National Centre for Infectious Diseases","National Public Health Laboratory, National Centre for Infectious Diseases",Mak TM et al
EPI_ISL_469088,"National Public Health Laboratory, National Centre for Infectious Diseases","National Public Health Laboratory, National Centre for Infectious Diseases",Mak TM et al
EPI_ISL_469089,"National Public Health Laboratory, National Centre for Infectious Diseases","National Public Health Laboratory, National Centre for Infectious Diseases",Mak TM et al
EPI_ISL_469090,"National Public Health Laboratory, National Centre for Infectious Diseases","National Public Health Laboratory, National Centre for Infectious Diseases",Mak TM et al
EPI_ISL_469091,"National Public Health Laboratory, National Centre for Infectious Diseases","National Public Health Laboratory, National Centre for Infectious Diseases",Mak TM et al
EPI_ISL_469092,"National Public Health Laboratory, National Centre for Infectious Diseases","National Public Health Laboratory, National Centre for Infectious Diseases",Mak TM et al
EPI_ISL_469093,"National Public Health Laboratory, National Centre for Infectious Diseases","National Public Health Laboratory, National Centre for Infectious Diseases",Mak TM et al
EPI_ISL_420111,National Centre for Infectious Diseases,"Programme in Emerging Infectious Diseases, Duke-NUS Medical School",Danielle E Anderson et al
EPI_ISL_469094,"National Public Health Laboratory, National Centre for Infectious Diseases","National Public Health Laboratory, National Centre for Infectious Diseases",Mak TM et al
EPI_ISL_469095,"National Public Health Laboratory, National Centre for Infectious Diseases","National Public Health Laboratory, National Centre for Infectious Diseases",Mak TM et al
EPI_ISL_469096,"National Public Health Laboratory, National Centre for Infectious Diseases","National Public Health Laboratory, National Centre for Infectious Diseases",Mak TM et al
EPI_ISL_469097,"National Public Health Laboratory, National Centre for Infectious Diseases","National Public Health Laboratory, National Centre for Infectious Diseases",Mak TM et al
EPI_ISL_469098,"National Public Health Laboratory, National Centre for Infectious Diseases","National Public Health Laboratory, National Centre for Infectious Diseases",Mak TM et al
EPI_ISL_469099,"National Public Health Laboratory, National Centre for Infectious Diseases","National Public Health Laboratory, National Centre for Infectious Diseases",Mak TM et al
EPI_ISL_469101,"National Public Health Laboratory, National Centre for Infectious Diseases","National Public Health Laboratory, National Centre for Infectious Diseases",Mak TM et al
EPI_ISL_469102,"National Public Health Laboratory, National Centre for Infectious Diseases","National Public Health Laboratory, National Centre for Infectious Diseases",Mak TM et al
EPI_ISL_469103,"National Public Health Laboratory, National Centre for Infectious Diseases","National Public Health Laboratory, National Centre for Infectious Diseases",Mak TM et al
EPI_ISL_469104,"National Public Health Laboratory, National Centre for Infectious Diseases","National Public Health Laboratory, National Centre for Infectious Diseases",Mak TM et al
EPI_ISL_422428,"National Public Health Laboratory, National Centre for Infectious Diseases","National Public Health Laboratory, National Centre for Infectious Diseases",Mak TM et al
EPI_ISL_469105,"National Public Health Laboratory, National Centre for Infectious Diseases","National Public Health Laboratory, National Centre for Infectious Diseases",Mak TM et al
EPI_ISL_469106,"National Public Health Laboratory, National Centre for Infectious Diseases","National Public Health Laboratory, National Centre for Infectious Diseases",Mak TM et al
EPI_ISL_469107,"National Public Health Laboratory, National Centre for Infectious Diseases","National Public Health Laboratory, National Centre for Infectious Diseases",Mak TM et al
EPI_ISL_469108,"National Public Health Laboratory, National Centre for Infectious Diseases","National Public Health Laboratory, National Centre for Infectious Diseases",Mak TM et al
EPI_ISL_469109,"National Public Health Laboratory, National Centre for Infectious Diseases","National Public Health Laboratory, National Centre for Infectious Diseases",Mak TM et al
EPI_ISL_469110,"National Public Health Laboratory, National Centre for Infectious Diseases","National Public Health Laboratory, National Centre for Infectious Diseases",Mak TM et al
EPI_ISL_469111,"National Public Health Laboratory, National Centre for Infectious Diseases","National Public Health Laboratory, National Centre for Infectious Diseases",Mak TM et al
EPI_ISL_469112,"National Public Health Laboratory, National Centre for Infectious Diseases","National Public Health Laboratory, National Centre for Infectious Diseases",Mak TM et al
EPI_ISL_469113,"National Public Health Laboratory, National Centre for Infectious Diseases","National Public Health Laboratory, National Centre for Infectious Diseases",Mak TM et al
EPI_ISL_469114,"National Public Health Laboratory, National Centre for Infectious Diseases","National Public Health Laboratory, National Centre for Infectious Diseases",Mak TM et al
EPI_ISL_422429,"National Public Health Laboratory, National Centre for Infectious Diseases","National Public Health Laboratory, National Centre for Infectious Diseases",Mak TM et al
EPI_ISL_469115,"National Public Health Laboratory, National Centre for Infectious Diseases","National Public Health Laboratory, National Centre for Infectious Diseases",Mak TM et al
EPI_ISL_469117,"National Public Health Laboratory, National Centre for Infectious Diseases","National Public Health Laboratory, National Centre for Infectious Diseases",Mak TM et al
EPI_ISL_469118,"National Public Health Laboratory, National Centre for Infectious Diseases","National Public Health Laboratory, National Centre for Infectious Diseases",Mak TM et al
EPI_ISL_469119,"National Public Health Laboratory, National Centre for Infectious Diseases","National Public Health Laboratory, National Centre for Infectious Diseases",Mak TM et al
EPI_ISL_469120,"National Public Health Laboratory, National Centre for Infectious Diseases","National Public Health Laboratory, National Centre for Infectious Diseases",Mak TM et al
EPI_ISL_469121,"National Public Health Laboratory, National Centre for Infectious Diseases","National Public Health Laboratory, National Centre for Infectious Diseases",Mak TM et al
EPI_ISL_422430,"National Public Health Laboratory, National Centre for Infectious Diseases","National Public Health Laboratory, National Centre for Infectious Diseases",Mak TM et al
EPI_ISL_469122,"National Public Health Laboratory, National Centre for Infectious Diseases","National Public Health Laboratory, National Centre for Infectious Diseases",Mak TM et al
EPI_ISL_469123,"National Public Health Laboratory, National Centre for Infectious Diseases","National Public Health Laboratory, National Centre for Infectious Diseases",Mak TM et al
EPI_ISL_469124,"National Public Health Laboratory, National Centre for Infectious Diseases","National Public Health Laboratory, National Centre for Infectious Diseases",Mak TM et al
EPI_ISL_469125,"National Public Health Laboratory, National Centre for Infectious Diseases","National Public Health Laboratory, National Centre for Infectious Diseases",Mak TM et al
EPI_ISL_469126,"National Public Health Laboratory, National Centre for Infectious Diseases","National Public Health Laboratory, National Centre for Infectious Diseases",Mak TM et al
EPI_ISL_469127,"National Public Health Laboratory, National Centre for Infectious Diseases","National Public Health Laboratory, National Centre for Infectious Diseases",Mak TM et al
EPI_ISL_469128,"National Public Health Laboratory, National Centre for Infectious Diseases","National Public Health Laboratory, National Centre for Infectious Diseases",Mak TM et al
EPI_ISL_422431,"National Public Health Laboratory, National Centre for Infectious Diseases","National Public Health Laboratory, National Centre for Infectious Diseases",Mak TM et al
EPI_ISL_469129,"National Public Health Laboratory, National Centre for Infectious Diseases","National Public Health Laboratory, National Centre for Infectious Diseases",Mak TM et al
EPI_ISL_469130,"National Public Health Laboratory, National Centre for Infectious Diseases","National Public Health Laboratory, National Centre for Infectious Diseases",Mak TM et al
EPI_ISL_469131,"National Public Health Laboratory, National Centre for Infectious Diseases","National Public Health Laboratory, National Centre for Infectious Diseases",Mak TM et al
EPI_ISL_469132,"National Public Health Laboratory, National Centre for Infectious Diseases","National Public Health Laboratory, National Centre for Infectious Diseases",Mak TM et al
EPI_ISL_469133,"National Public Health Laboratory, National Centre for Infectious Diseases","National Public Health Laboratory, National Centre for Infectious Diseases",Mak TM et al
EPI_ISL_469134,"National Public Health Laboratory, National Centre for Infectious Diseases","National Public Health Laboratory, National Centre for Infectious Diseases",Mak TM et al
EPI_ISL_469135,"National Public Health Laboratory, National Centre for Infectious Diseases","National Public Health Laboratory, National Centre for Infectious Diseases",Mak TM et al
EPI_ISL_469136,"National Public Health Laboratory, National Centre for Infectious Diseases","National Public Health Laboratory, National Centre for Infectious Diseases",Mak TM et al
EPI_ISL_469137,"National Public Health Laboratory, National Centre for Infectious Diseases","National Public Health Laboratory, National Centre for Infectious Diseases",Mak TM et al
EPI_ISL_469138,"National Public Health Laboratory, National Centre for Infectious Diseases","National Public Health Laboratory, National Centre for Infectious Diseases",Mak TM et al
EPI_ISL_422432,"National Public Health Laboratory, National Centre for Infectious Diseases","National Public Health Laboratory, National Centre for Infectious Diseases",Mak TM et al
EPI_ISL_469139,"National Public Health Laboratory, National Centre for Infectious Diseases","National Public Health Laboratory, National Centre for Infectious Diseases",Mak TM et al
EPI_ISL_469140,"National Public Health Laboratory, National Centre for Infectious Diseases","National Public Health Laboratory, National Centre for Infectious Diseases",Mak TM et al
EPI_ISL_469141,"National Public Health Laboratory, National Centre for Infectious Diseases","National Public Health Laboratory, National Centre for Infectious Diseases",Mak TM et al
EPI_ISL_469142,"National Public Health Laboratory, National Centre for Infectious Diseases","National Public Health Laboratory, National Centre for Infectious Diseases",Mak TM et al
EPI_ISL_469143,"National Public Health Laboratory, National Centre for Infectious Diseases","National Public Health Laboratory, National Centre for Infectious Diseases",Mak TM et al
EPI_ISL_469144,"National Public Health Laboratory, National Centre for Infectious Diseases","National Public Health Laboratory, National Centre for Infectious Diseases",Mak TM et al
EPI_ISL_469145,"National Public Health Laboratory, National Centre for Infectious Diseases","National Public Health Laboratory, National Centre for Infectious Diseases",Mak TM et al
EPI_ISL_469146,"National Public Health Laboratory, National Centre for Infectious Diseases","National Public Health Laboratory, National Centre for Infectious Diseases",Mak TM et al
EPI_ISL_469147,"National Public Health Laboratory, National Centre for Infectious Diseases","National Public Health Laboratory, National Centre for Infectious Diseases",Mak TM et al
EPI_ISL_469148,"National Public Health Laboratory, National Centre for Infectious Diseases","National Public Health Laboratory, National Centre for Infectious Diseases",Mak TM et al
EPI_ISL_418994,"National Public Health Laboratory, National Centre for Infectious Diseases","National Public Health Laboratory, National Centre for Infectious Diseases",Mak TM et al
EPI_ISL_410535,National Centre for Infectious Diseases,"Programme in Emerging Infectious Diseases, Duke-NUS Medical School",Danielle E Anderson et al
EPI_ISL_422433,"National Public Health Laboratory, National Centre for Infectious Diseases","National Public Health Laboratory, National Centre for Infectious Diseases",Mak TM et al
EPI_ISL_469149,"National Public Health Laboratory, National Centre for Infectious Diseases","National Public Health Laboratory, National Centre for Infectious Diseases",Mak TM et al
EPI_ISL_469150,"National Public Health Laboratory, National Centre for Infectious Diseases","National Public Health Laboratory, National Centre for Infectious Diseases",Mak TM et al
EPI_ISL_469151,"National Public Health Laboratory, National Centre for Infectious Diseases","National Public Health Laboratory, National Centre for Infectious Diseases",Mak TM et al
EPI_ISL_469152,"National Public Health Laboratory, National Centre for Infectious Diseases","National Public Health Laboratory, National Centre for Infectious Diseases",Mak TM et al
EPI_ISL_469153,"National Public Health Laboratory, National Centre for Infectious Diseases","National Public Health Laboratory, National Centre for Infectious Diseases",Mak TM et al
EPI_ISL_469154,"National Public Health Laboratory, National Centre for Infectious Diseases","National Public Health Laboratory, National Centre for Infectious Diseases",Mak TM et al
EPI_ISL_469155,"National Public Health Laboratory, National Centre for Infectious Diseases","National Public Health Laboratory, National Centre for Infectious Diseases",Mak TM et al
EPI_ISL_422434,"National Public Health Laboratory, National Centre for Infectious Diseases","National Public Health Laboratory, National Centre for Infectious Diseases",Mak TM et al
EPI_ISL_422435,"National Public Health Laboratory, National Centre for Infectious Diseases","National Public Health Laboratory, National Centre for Infectious Diseases",Mak TM et al
EPI_ISL_428822,"National Public Health Laboratory, National Centre for Infectious Diseases","National Public Health Laboratory, National Centre for Infectious Diseases",Mak TM et al
EPI_ISL_428823,"National Public Health Laboratory, National Centre for Infectious Diseases","National Public Health Laboratory, National Centre for Infectious Diseases",Mak TM et al
EPI_ISL_428824,"National Public Health Laboratory, National Centre for Infectious Diseases","National Public Health Laboratory, National Centre for Infectious Diseases",Mak TM et al
EPI_ISL_428825,"National Public Health Laboratory, National Centre for Infectious Diseases","National Public Health Laboratory, National Centre for Infectious Diseases",Mak TM et al
EPI_ISL_428826,"National Public Health Laboratory, National Centre for Infectious Diseases","National Public Health Laboratory, National Centre for Infectious Diseases",Mak TM et al
EPI_ISL_428827,"National Public Health Laboratory, National Centre for Infectious Diseases","National Public Health Laboratory, National Centre for Infectious Diseases",Mak TM et al
EPI_ISL_428828,"National Public Health Laboratory, National Centre for Infectious Diseases","National Public Health Laboratory, National Centre for Infectious Diseases",Mak TM et al
EPI_ISL_410536,"Singapore General Hospital, Molecular Laboratory, Division of Pathology","Programme in Emerging Infectious Diseases, Duke-NUS Medical School",Danielle E Anderson et al
EPI_ISL_428829,"National Public Health Laboratory, National Centre for Infectious Diseases","National Public Health Laboratory, National Centre for Infectious Diseases",Mak TM et al
EPI_ISL_428830,"National Public Health Laboratory, National Centre for Infectious Diseases","National Public Health Laboratory, National Centre for Infectious Diseases",Mak TM et al
EPI_ISL_428831,"National Public Health Laboratory, National Centre for Infectious Diseases","National Public Health Laboratory, National Centre for Infectious Diseases",Mak TM et al
EPI_ISL_428832,"National Public Health Laboratory, National Centre for Infectious Diseases","National Public Health Laboratory, National Centre for Infectious Diseases",Mak TM et al
EPI_ISL_428833,"National Public Health Laboratory, National Centre for Infectious Diseases","National Public Health Laboratory, National Centre for Infectious Diseases",Mak TM et al
EPI_ISL_428834,"National Public Health Laboratory, National Centre for Infectious Diseases","National Public Health Laboratory, National Centre for Infectious Diseases",Mak TM et al
EPI_ISL_428835,"National Public Health Laboratory, National Centre for Infectious Diseases","National Public Health Laboratory, National Centre for Infectious Diseases",Mak TM et al
EPI_ISL_428836,"National Public Health Laboratory, National Centre for Infectious Diseases","National Public Health Laboratory, National Centre for Infectious Diseases",Mak TM et al
EPI_ISL_428837,"National Public Health Laboratory, National Centre for Infectious Diseases","National Public Health Laboratory, National Centre for Infectious Diseases",Mak TM et al
EPI_ISL_428838,"National Public Health Laboratory, National Centre for Infectious Diseases","National Public Health Laboratory, National Centre for Infectious Diseases",Mak TM et al
EPI_ISL_410537,"Singapore General Hospital, Molecular Laboratory, Division of Pathology","Programme in Emerging Infectious Diseases, Duke-NUS Medical School",Danielle E Anderson et al
EPI_ISL_428839,"National Public Health Laboratory, National Centre for Infectious Diseases","National Public Health Laboratory, National Centre for Infectious Diseases",Mak TM et al
EPI_ISL_428840,"National Public Health Laboratory, National Centre for Infectious Diseases","National Public Health Laboratory, National Centre for Infectious Diseases",Mak TM et al
EPI_ISL_428841,"National Public Health Laboratory, National Centre for Infectious Diseases","National Public Health Laboratory, National Centre for Infectious Diseases",Mak TM et al
EPI_ISL_428842,"National Public Health Laboratory, National Centre for Infectious Diseases","National Public Health Laboratory, National Centre for Infectious Diseases",Mak TM et al
EPI_ISL_428843,"National Public Health Laboratory, National Centre for Infectious Diseases","National Public Health Laboratory, National Centre for Infectious Diseases",Mak TM et al
EPI_ISL_428844,"National Public Health Laboratory, National Centre for Infectious Diseases","National Public Health Laboratory, National Centre for Infectious Diseases",Mak TM et al
EPI_ISL_428845,"National Public Health Laboratory, National Centre for Infectious Diseases","National Public Health Laboratory, National Centre for Infectious Diseases",Mak TM et al
EPI_ISL_428846,"National Public Health Laboratory, National Centre for Infectious Diseases","National Public Health Laboratory, National Centre for Infectious Diseases",Mak TM et al
EPI_ISL_428847,"National Public Health Laboratory, National Centre for Infectious Diseases","National Public Health Laboratory, National Centre for Infectious Diseases",Mak TM et al
EPI_ISL_428848,"National Public Health Laboratory, National Centre for Infectious Diseases","National Public Health Laboratory, National Centre for Infectious Diseases",Mak TM et al
EPI_ISL_410713,"National Public Health Laboratory, National Centre for Infectious Diseases","National Public Health Laboratory, National Centre for Infectious Diseases",Octavia S et al
EPI_ISL_428849,"National Public Health Laboratory, National Centre for Infectious Diseases","National Public Health Laboratory, National Centre for Infectious Diseases",Mak TM et al
EPI_ISL_428850,"National Public Health Laboratory, National Centre for Infectious Diseases","National Public Health Laboratory, National Centre for Infectious Diseases",Mak TM et al
EPI_ISL_469274,"National Public Health Laboratory, National Centre for Infectious Diseases","National Public Health Laboratory, National Centre for Infectious Diseases",Mak TM et al
EPI_ISL_435678,"National Public Health Laboratory, National Centre for Infectious Diseases","National Public Health Laboratory, National Centre for Infectious Diseases",Mak Tze Minn et al
EPI_ISL_435679,"National Public Health Laboratory, National Centre for Infectious Diseases","National Public Health Laboratory, National Centre for Infectious Diseases",Mak Tze Minn et al
EPI_ISL_435680,"National Public Health Laboratory, National Centre for Infectious Diseases","National Public Health Laboratory, National Centre for Infectious Diseases",Mak Tze Minn et al
EPI_ISL_435681,"National Public Health Laboratory, National Centre for Infectious Diseases","National Public Health Laboratory, National Centre for Infectious Diseases",Mak Tze Minn et al
EPI_ISL_435682,"National Public Health Laboratory, National Centre for Infectious Diseases","National Public Health Laboratory, National Centre for Infectious Diseases",Mak Tze Minn et al
EPI_ISL_435683,"National Public Health Laboratory, National Centre for Infectious Diseases","National Public Health Laboratory, National Centre for Infectious Diseases",Mak Tze Minn et al
EPI_ISL_435684,"National Public Health Laboratory, National Centre for Infectious Diseases","National Public Health Laboratory, National Centre for Infectious Diseases",Mak Tze Minn et al
EPI_ISL_410714,"National Public Health Laboratory, National Centre for Infectious Diseases","National Public Health Laboratory, National Centre for Infectious Diseases",Octavia S et al
EPI_ISL_435685,"National Public Health Laboratory, National Centre for Infectious Diseases","National Public Health Laboratory, National Centre for Infectious Diseases",Mak Tze Minn et al
EPI_ISL_435686,"National Public Health Laboratory, National Centre for Infectious Diseases","National Public Health Laboratory, National Centre for Infectious Diseases",Mak Tze Minn et al
EPI_ISL_435687,"National Public Health Laboratory, National Centre for Infectious Diseases","National Public Health Laboratory, National Centre for Infectious Diseases",Mak Tze Minn et al
EPI_ISL_435688,"National Public Health Laboratory, National Centre for Infectious Diseases","National Public Health Laboratory, National Centre for Infectious Diseases",Mak Tze Minn et al
EPI_ISL_435689,"National Public Health Laboratory, National Centre for Infectious Diseases","National Public Health Laboratory, National Centre for Infectious Diseases",Mak Tze Minn et al
EPI_ISL_435690,"National Public Health Laboratory, National Centre for Infectious Diseases","National Public Health Laboratory, National Centre for Infectious Diseases",Mak Tze Minn et al
EPI_ISL_435691,"National Public Health Laboratory, National Centre for Infectious Diseases","National Public Health Laboratory, National Centre for Infectious Diseases",Mak Tze Minn et al
EPI_ISL_435692,"National Public Health Laboratory, National Centre for Infectious Diseases","National Public Health Laboratory, National Centre for Infectious Diseases",Mak Tze Minn et al
EPI_ISL_435693,"National Public Health Laboratory, National Centre for Infectious Diseases","National Public Health Laboratory, National Centre for Infectious Diseases",Mak Tze Minn et al
EPI_ISL_435694,"National Public Health Laboratory, National Centre for Infectious Diseases","National Public Health Laboratory, National Centre for Infectious Diseases",Mak Tze Minn et al
EPI_ISL_410715,"National Public Health Laboratory, National Centre for Infectious Diseases","National Public Health Laboratory, National Centre for Infectious Diseases",Octavia S et al
EPI_ISL_435695,"National Public Health Laboratory, National Centre for Infectious Diseases","National Public Health Laboratory, National Centre for Infectious Diseases",Mak Tze Minn et al
EPI_ISL_435696,"National Public Health Laboratory, National Centre for Infectious Diseases","National Public Health Laboratory, National Centre for Infectious Diseases",Mak Tze Minn et al
EPI_ISL_435697,"National Public Health Laboratory, National Centre for Infectious Diseases","National Public Health Laboratory, National Centre for Infectious Diseases",Mak Tze Minn et al
EPI_ISL_435698,"National Public Health Laboratory, National Centre for Infectious Diseases","National Public Health Laboratory, National Centre for Infectious Diseases",Mak Tze Minn et al
EPI_ISL_435699,"National Public Health Laboratory, National Centre for Infectious Diseases","National Public Health Laboratory, National Centre for Infectious Diseases",Mak Tze Minn et al
EPI_ISL_435700,"National Public Health Laboratory, National Centre for Infectious Diseases","National Public Health Laboratory, National Centre for Infectious Diseases",Mak Tze Minn et al
EPI_ISL_443188,"National Public Health Laboratory, National Centre for Infectious Diseases","National Public Health Laboratory, National Centre for Infectious Diseases",Mak Tze Minn et al
EPI_ISL_443189,"National Public Health Laboratory, National Centre for Infectious Diseases","National Public Health Laboratory, National Centre for Infectious Diseases",Mak Tze Minn et al
EPI_ISL_443190,"National Public Health Laboratory, National Centre for Infectious Diseases","National Public Health Laboratory, National Centre for Infectious Diseases",Mak Tze Minn et al
EPI_ISL_443191,"National Public Health Laboratory, National Centre for Infectious Diseases","National Public Health Laboratory, National Centre for Infectious Diseases",Mak Tze Minn et al
EPI_ISL_417877,"Institute of Virology, Biomedical Research Center of the Slovak Academy of Sciences, Bratislava; Public Health Authority of the Slovak Republic, Bratislava","Institute of Virology, Biomedical Research Center of the Slovak Academy of Sciences, Bratislava; Comenius University Science Park, Bratislava",Monika Slávikova et al
EPI_ISL_417878,"Institute of Virology, Biomedical Research Center of the Slovak Academy of Sciences, Bratislava; Public Health Authority of the Slovak Republic, Bratislava","Institute of Virology, Biomedical Research Center of the Slovak Academy of Sciences, Bratislava; Comenius University Science Park, Bratislava",Monika Slávikova et al
EPI_ISL_417879,"Institute of Virology, Biomedical Research Center of the Slovak Academy of Sciences, Bratislava; Public Health Authority of the Slovak Republic, Bratislava","Institute of Virology, Biomedical Research Center of the Slovak Academy of Sciences, Bratislava; Comenius University Science Park, Bratislava",Monika Slávikova et al
EPI_ISL_417880,"Institute of Virology, Biomedical Research Center of the Slovak Academy of Sciences, Bratislava; Public Health Authority of the Slovak Republic, Bratislava","Institute of Virology, Biomedical Research Center of the Slovak Academy of Sciences, Bratislava; Comenius University Science Park, Bratislava",Monika Slávikova et al
EPI_ISL_420295,"Institute of Microbiology and Immunology, Faculty of Medicine, University of Ljubljana","Institute of Microbiology and Immunology, Faculty of Medicine, University of Ljubljana",Samo Zakotnik et al
EPI_ISL_420294,"Institute of Microbiology and Immunology, Faculty of Medicine, University of Ljubljana","Institute of Microbiology and Immunology, Faculty of Medicine, University of Ljubljana",Samo Zakotnik et al
EPI_ISL_420541,"Institute of Microbiology and Immunology, Faculty of Medicine, University of Ljubljana","Institute of Microbiology and Immunology, Faculty of Medicine, University of Ljubljana",Tomaž Mark Zorec et al
EPI_ISL_426379,"The National Laboratory of Health, Environment and Food, Maribor, Slovenia","The National Laboratory of Health, Environment and Food, Maribor, Slovenia",Mahnic A. et al
EPI_ISL_449799,"National Laboratory for Health, Environment and Food","National Laboratory for Health, Environment and Food",Mahnic A. et al
EPI_ISL_455630,"KRISP, KZN Research Innovation and Sequencing Platform","KRISP, KZN Research Innovation and Sequencing Platform",Giandhari J et al
EPI_ISL_455631,"KRISP, KZN Research Innovation and Sequencing Platform","KRISP, KZN Research Innovation and Sequencing Platform",Giandhari J et al
EPI_ISL_455632,"KRISP, KZN Research Innovation and Sequencing Platform","KRISP, KZN Research Innovation and Sequencing Platform",Giandhari J et al
EPI_ISL_455633,"KRISP, KZN Research Innovation and Sequencing Platform","KRISP, KZN Research Innovation and Sequencing Platform",Giandhari J et al
EPI_ISL_455634,"KRISP, KZN Research Innovation and Sequencing Platform","KRISP, KZN Research Innovation and Sequencing Platform",Giandhari J et al
EPI_ISL_455635,"KRISP, KZN Research Innovation and Sequencing Platform","KRISP, KZN Research Innovation and Sequencing Platform",Giandhari J et al
EPI_ISL_455636,"KRISP, KZN Research Innovation and Sequencing Platform","KRISP, KZN Research Innovation and Sequencing Platform",Giandhari J et al
EPI_ISL_455637,"KRISP, KZN Research Innovation and Sequencing Platform","KRISP, KZN Research Innovation and Sequencing Platform",Giandhari J et al
EPI_ISL_455638,"KRISP, KZN Research Innovation and Sequencing Platform","KRISP, KZN Research Innovation and Sequencing Platform",Giandhari J et al
EPI_ISL_455639,"KRISP, KZN Research Innovation and Sequencing Platform","KRISP, KZN Research Innovation and Sequencing Platform",Giandhari J et al
EPI_ISL_464112,"National Health Laboratory Service (NHLS), Tygerberg","Division of Medical Virology, Stellenbosch University and National Health Laboratory Service (NHLS)",Susan Engelbrecht et al
EPI_ISL_464113,"National Health Laboratory Service (NHLS), Tygerberg","Division of Medical Virology, Stellenbosch University and National Health Laboratory Service (NHLS)",Susan Engelbrecht et al
EPI_ISL_464114,"National Health Laboratory Service (NHLS), Tygerberg","Division of Medical Virology, Stellenbosch University and National Health Laboratory Service (NHLS)",Susan Engelbrecht et al
EPI_ISL_464115,"National Health Laboratory Service (NHLS), Tygerberg","Division of Medical Virology, Stellenbosch University and National Health Laboratory Service (NHLS)",Susan Engelbrecht et al
EPI_ISL_464116,"National Health Laboratory Service (NHLS), Tygerberg","Division of Medical Virology, Stellenbosch University and National Health Laboratory Service (NHLS)",Susan Engelbrecht et al
EPI_ISL_464117,"National Health Laboratory Service (NHLS), Tygerberg","Division of Medical Virology, Stellenbosch University and National Health Laboratory Service (NHLS)",Susan Engelbrecht et al
EPI_ISL_464118,"National Health Laboratory Service (NHLS), Tygerberg","Division of Medical Virology, Stellenbosch University and National Health Laboratory Service (NHLS)",Susan Engelbrecht et al
EPI_ISL_464119,"National Health Laboratory Service (NHLS), Tygerberg","Division of Medical Virology, Stellenbosch University and National Health Laboratory Service (NHLS)",Susan Engelbrecht et al
EPI_ISL_464120,"National Health Laboratory Service (NHLS), Tygerberg","Division of Medical Virology, Stellenbosch University and National Health Laboratory Service (NHLS)",Susan Engelbrecht et al
EPI_ISL_464121,"National Health Laboratory Service (NHLS), Tygerberg","Division of Medical Virology, Stellenbosch University and National Health Laboratory Service (NHLS)",Susan Engelbrecht et al
EPI_ISL_464122,"National Health Laboratory Service (NHLS), Tygerberg","Division of Medical Virology, Stellenbosch University and National Health Laboratory Service (NHLS)",Susan Engelbrecht et al
EPI_ISL_464123,"National Health Laboratory Service (NHLS), Tygerberg","Division of Medical Virology, Stellenbosch University and National Health Laboratory Service (NHLS)",Susan Engelbrecht et al
EPI_ISL_464124,"National Health Laboratory Service (NHLS), Tygerberg","Division of Medical Virology, Stellenbosch University and National Health Laboratory Service (NHLS)",Susan Engelbrecht et al
EPI_ISL_464125,"National Health Laboratory Service (NHLS), Tygerberg","Division of Medical Virology, Stellenbosch University and National Health Laboratory Service (NHLS)",Susan Engelbrecht et al
EPI_ISL_464126,"National Health Laboratory Service (NHLS), Tygerberg","Division of Medical Virology, Stellenbosch University and National Health Laboratory Service (NHLS)",Susan Engelbrecht et al
EPI_ISL_464127,"National Health Laboratory Service (NHLS), Tygerberg","Division of Medical Virology, Stellenbosch University and National Health Laboratory Service (NHLS)",Susan Engelbrecht et al
EPI_ISL_464128,"National Health Laboratory Service (NHLS), Tygerberg","Division of Medical Virology, Stellenbosch University and National Health Laboratory Service (NHLS)",Susan Engelbrecht et al
EPI_ISL_464129,"National Health Laboratory Service (NHLS), Tygerberg","Division of Medical Virology, Stellenbosch University and National Health Laboratory Service (NHLS)",Susan Engelbrecht et al
EPI_ISL_464130,"National Health Laboratory Service (NHLS), Tygerberg","Division of Medical Virology, Stellenbosch University and National Health Laboratory Service (NHLS)",Susan Engelbrecht et al
EPI_ISL_464131,"National Health Laboratory Service (NHLS), Tygerberg","Division of Medical Virology, Stellenbosch University and National Health Laboratory Service (NHLS)",Susan Engelbrecht et al
EPI_ISL_464132,"National Health Laboratory Service (NHLS), Tygerberg","Division of Medical Virology, Stellenbosch University and National Health Laboratory Service (NHLS)",Susan Engelbrecht et al
EPI_ISL_464133,"National Health Laboratory Service (NHLS), Tygerberg","Division of Medical Virology, Stellenbosch University and National Health Laboratory Service (NHLS)",Susan Engelbrecht et al
EPI_ISL_464134,"National Health Laboratory Service (NHLS), Tygerberg",Stellenbosch University and NHLS,Susan Engelbrecht et al
EPI_ISL_464135,"National Health Laboratory Service (NHLS), Tygerberg","Division of Medical Virology, Stellenbosch University and National Health Laboratory Service (NHLS)",Susan Engelbrecht et al
EPI_ISL_464136,"National Health Laboratory Service (NHLS), Tygerberg","Division of Medical Virology, Stellenbosch University and National Health Laboratory Service (NHLS)",Susan Engelbrecht et al
EPI_ISL_464137,"National Health Laboratory Service (NHLS), Tygerberg","Division of Medical Virology, Stellenbosch University and National Health Laboratory Service (NHLS)",Susan Engelbrecht et al
EPI_ISL_464138,"National Health Laboratory Service (NHLS), Tygerberg","Division of Medical Virology, Stellenbosch University and National Health Laboratory Service (NHLS)",Susan Engelbrecht et al
EPI_ISL_464139,"National Health Laboratory Service (NHLS), Tygerberg","Division of Medical Virology, Stellenbosch University and National Health Laboratory Service (NHLS)",Susan Engelbrecht et al
EPI_ISL_464141,"National Health Laboratory Service (NHLS), Tygerberg","Division of Medical Virology, Stellenbosch University and National Health Laboratory Service (NHLS)",Susan Engelbrecht et al
EPI_ISL_464142,"National Health Laboratory Service (NHLS), Tygerberg","Division of Medical Virology, Stellenbosch University and National Health Laboratory Service (NHLS)",Susan Engelbrecht et al
EPI_ISL_464143,"National Health Laboratory Service (NHLS), Tygerberg","Division of Medical Virology, Stellenbosch University and National Health Laboratory Service (NHLS)",Susan Engelbrecht et al
EPI_ISL_464144,"National Health Laboratory Service (NHLS), Tygerberg","Division of Medical Virology, Stellenbosch University and National Health Laboratory Service (NHLS)",Susan Engelbrecht et al
EPI_ISL_464145,"National Health Laboratory Service (NHLS), Tygerberg","Division of Medical Virology, Stellenbosch University and National Health Laboratory Service (NHLS)",Susan Engelbrecht et al
EPI_ISL_464146,"National Health Laboratory Service (NHLS), Tygerberg","Division of Medical Virology, Stellenbosch University and National Health Laboratory Service (NHLS)",Susan Engelbrecht et al
EPI_ISL_464147,"National Health Laboratory Service (NHLS), Tygerberg","Division of Medical Virology, Stellenbosch University and National Health Laboratory Service (NHLS)",Susan Engelbrecht et al
EPI_ISL_464148,"National Health Laboratory Service (NHLS), Tygerberg","Division of Medical Virology, Stellenbosch University and National Health Laboratory Service (NHLS)",Susan Engelbrecht et al
EPI_ISL_464149,"National Health Laboratory Service (NHLS), Tygerberg","Division of Medical Virology, Stellenbosch University and National Health Laboratory Service (NHLS)",Susan Engelbrecht et al
EPI_ISL_464150,"National Health Laboratory Service (NHLS), Tygerberg","Division of Medical Virology, Stellenbosch University and National Health Laboratory Service (NHLS)",Susan Engelbrecht et al
EPI_ISL_464151,"National Health Laboratory Service (NHLS), Tygerberg","Division of Medical Virology, Stellenbosch University and National Health Laboratory Service (NHLS)",Susan Engelbrecht et al
EPI_ISL_464152,"National Health Laboratory Service (NHLS), Tygerberg","Division of Medical Virology, Stellenbosch University and National Health Laboratory Service (NHLS)",Susan Engelbrecht et al
EPI_ISL_464153,"National Health Laboratory Service (NHLS), Tygerberg","Division of Medical Virology, Stellenbosch University and National Health Laboratory Service (NHLS)",Susan Engelbrecht et al
EPI_ISL_464154,"National Health Laboratory Service (NHLS), Tygerberg","Division of Medical Virology, Stellenbosch University and National Health Laboratory Service (NHLS)",Susan Engelbrecht et al
EPI_ISL_464155,"National Health Laboratory Service (NHLS), Tygerberg","Division of Medical Virology, Stellenbosch University and National Health Laboratory Service (NHLS)",Susan Engelbrecht et al
EPI_ISL_464156,"National Health Laboratory Service (NHLS), Tygerberg","Division of Medical Virology, Stellenbosch University and National Health Laboratory Service (NHLS)",Susan Engelbrecht et al
EPI_ISL_464157,"National Health Laboratory Service (NHLS), Tygerberg","Division of Medical Virology, Stellenbosch University and National Health Laboratory Service (NHLS)",Susan Engelbrecht et al
EPI_ISL_464158,"National Health Laboratory Service (NHLS), Tygerberg","Division of Medical Virology, Stellenbosch University and National Health Laboratory Service (NHLS)",Susan Engelbrecht et al
EPI_ISL_468889,"Servicio de Microbiología. Hospital Universitario Donostia. OSI Donostialdea. Área de Enfermedades Infecciosas, Grupo de Infección Respiratoria y Resistencia Antimicrobiana. Instituto de Investigación Sanitaria Biodonostia.",SeqCOVID-SPAIN consortium/IBV(CSIC),Gustavo Cilla et al
EPI_ISL_468994,"Servicio de Microbiología, Hospital Universitario Son Espases",SeqCOVID-SPAIN consortium/IBV(CSIC),Carla López-Causapé et al
EPI_ISL_411951,"Unit for Laboratory Development and Technology Transfer, Public Health Agency of Sweden","Unit for Laboratory Development and Technology Transfer, Public Health Agency of Sweden",Bengner et al
EPI_ISL_430847,HS mikrobiologi virus,The Public Health Agency of Sweden,Zhibing Yun et al
EPI_ISL_445221,Wasterlakarna,The Public Health Agency of Sweden,Frida Ahlfors et al
EPI_ISL_434643,Uppsala Narakut Aleris,The Public Health Agency of Sweden,Annika Nilsson et al
EPI_ISL_434644,Kungsholmsdoktorn,The Public Health Agency of Sweden,Linus Hammar et al
EPI_ISL_434645,Svardsjo VC,The Public Health Agency of Sweden,Tommy Janers et al
EPI_ISL_434646,Ulltuna Vardcentral,The Public Health Agency of Sweden,Heidi Lindback et al
EPI_ISL_434647,Victoria Vard och Halsa,The Public Health Agency of Sweden,Sarah Henriksson et al
EPI_ISL_452229,Narhalsan Backa vardcentral,The Public Health Agency of Sweden,Mats Olsson et al
EPI_ISL_445222,Saroledens Familjelakare,The Public Health Agency of Sweden,Katarina Jarbur et al
EPI_ISL_434648,Victoria Vard och Halsa,The Public Health Agency of Sweden,Sarah Henriksson et al
EPI_ISL_434649,Svardsjo VC,The Public Health Agency of Sweden,Tommy Janers et al
EPI_ISL_434650,Follinge Halsocentral,The Public Health Agency of Sweden,Kerstin Persson Moberg et al
EPI_ISL_450807,Victoria Vard och Halsa,The Public Health Agency of Sweden,Sarah Henriksson et al
EPI_ISL_452230,Narhalsan Backa vardcentral,The Public Health Agency of Sweden,Mats Olsson et al
EPI_ISL_452231,Saroledens Familjelakare,The Public Health Agency of Sweden,Katarina Jarbur et al
EPI_ISL_452232,Saroledens Familjelakare,The Public Health Agency of Sweden,Katarina Jarbur et al
EPI_ISL_445223,Victoria Vard och Halsa,The Public Health Agency of Sweden,Sarah Henriksson et al
EPI_ISL_452233,Victoria Vard och Halsa,The Public Health Agency of Sweden,Sarah Henriksson et al
EPI_ISL_434651,Krokoms Halsocentral,The Public Health Agency of Sweden,Martin Ersson et al
EPI_ISL_434652,Ektorps Vardcentral,The Public Health Agency of Sweden,Eva Espmark et al
EPI_ISL_434653,Trollbackens VC,The Public Health Agency of Sweden,Amelie Holmqvist et al
EPI_ISL_434654,Saroledens Familjelakare,The Public Health Agency of Sweden,Katarina Jarbur et al
EPI_ISL_445224,Narhalsan Olskroken VC,The Public Health Agency of Sweden,Mahin Ghoroghi et al
EPI_ISL_434655,Uppsala Narakut Aleris,The Public Health Agency of Sweden,Annika Nilsson et al
EPI_ISL_434656,Trollbackens VC,The Public Health Agency of Sweden,Amelie Holmqvist et al
EPI_ISL_445225,Surbrunns VC,The Public Health Agency of Sweden,Erik Embring et al
EPI_ISL_450808,Saroledens Familjelakare,The Public Health Agency of Sweden,Katarina Jarbur et al
EPI_ISL_445226,Saroledens Familjelakare,The Public Health Agency of Sweden,Katarina Jarbur et al
EPI_ISL_450809,Kungsholmsdoktorn,The Public Health Agency of Sweden,Linus Hammar et al
EPI_ISL_450810,Saroledens Familjelakare,The Public Health Agency of Sweden,Katarina Jarbur et al
EPI_ISL_455100,Orsa VC,The Public Health Agency of Sweden,Anna-Karin Lundqvist et al
EPI_ISL_445227,Uppsala Narakut Aleris,The Public Health Agency of Sweden,Annika Nilsson et al
EPI_ISL_434657,Kristianstadkliniken,The Public Health Agency of Sweden,Mia Settergren Hammer et al
EPI_ISL_445228,Ulltuna Vardcentral,The Public Health Agency of Sweden,Heidi Lindback et al
EPI_ISL_445229,Narhalsan Backa vardcentral,The Public Health Agency of Sweden,Mats Olsson et al
EPI_ISL_434658,Lundens VC,The Public Health Agency of Sweden,Marita Dagner et al
EPI_ISL_434659,Knivsta VC,The Public Health Agency of Sweden,Johanna Carlson et al
EPI_ISL_450811,Knivsta VC,The Public Health Agency of Sweden,Johanna Carlson et al
EPI_ISL_434660,Narhalsan Backa vardcentral,The Public Health Agency of Sweden,Mats Olsson et al
EPI_ISL_434661,Omtanken Grimmered,The Public Health Agency of Sweden,Bernd Sengpiel et al
EPI_ISL_434662,Omtanken Grimmered,The Public Health Agency of Sweden,Bernd Sengpiel et al
EPI_ISL_434663,Surbrunns VC,The Public Health Agency of Sweden,Erik Embring et al
EPI_ISL_434664,Omtanken Grimmered,The Public Health Agency of Sweden,Bernd Sengpiel et al
EPI_ISL_450812,Uppsala Narakut Aleris,The Public Health Agency of Sweden,Annika Nilsson et al
EPI_ISL_434665,Uppsala Narakut Aleris,The Public Health Agency of Sweden,Annika Nilsson et al
EPI_ISL_445230,Uppsala Narakut Aleris,The Public Health Agency of Sweden,Annika Nilsson et al
EPI_ISL_452234,Din Klinik,The Public Health Agency of Sweden,Helene Warnborg et al
EPI_ISL_434666,Hornefors Halsocentral,The Public Health Agency of Sweden,Camilla Eiback et al
EPI_ISL_445231,Uppsala Narakut Aleris,The Public Health Agency of Sweden,Annika Nilsson et al
EPI_ISL_445232,Kungsors VC,The Public Health Agency of Sweden,Jessica Karlsson et al
EPI_ISL_452235,Narhalsan Backa vardcentral,The Public Health Agency of Sweden,Mats Olsson et al
EPI_ISL_434667,Ulltuna Vardcentral,The Public Health Agency of Sweden,Heidi Lindback et al
EPI_ISL_450813,Bla Kustens halsocentral,The Public Health Agency of Sweden,Olof Norrby et al
EPI_ISL_455101,Jourcentralen,The Public Health Agency of Sweden,Salvatore Ascione et al
EPI_ISL_434668,Kungsors VC,The Public Health Agency of Sweden,Jessica Karlsson et al
EPI_ISL_434669,Lakargruppen,The Public Health Agency of Sweden,Boris Klanger et al
EPI_ISL_452236,VC Sorgenfrimottagningen,The Public Health Agency of Sweden,Lisa Esbjornsson Klemendz et al
EPI_ISL_434670,"Narhalsan Molnlycke, Barn och ungdomsmedicin",The Public Health Agency of Sweden,Mats Reimer et al
EPI_ISL_434671,Narhalsan Sjobo vardcentral,The Public Health Agency of Sweden,Lovisa Hjerten et al
EPI_ISL_445233,Vardcentralen Brinken,The Public Health Agency of Sweden,Agnes Wigh et al
EPI_ISL_434672,Surbrunns VC,The Public Health Agency of Sweden,Erik Embring et al
EPI_ISL_434673,Omtanken Grimmered,The Public Health Agency of Sweden,Bernd Sengpiel et al
EPI_ISL_445234,Wasterlakarna,The Public Health Agency of Sweden,Frida Ahlfors et al
EPI_ISL_434674,Narhalsan Backa vardcentral,The Public Health Agency of Sweden,Mats Olsson et al
EPI_ISL_445235,Wasterlakarna,The Public Health Agency of Sweden,Frida Ahlfors et al
EPI_ISL_434675,Surbrunns VC,The Public Health Agency of Sweden,Erik Embring et al
EPI_ISL_434676,Surbrunns VC,The Public Health Agency of Sweden,Erik Embring et al
EPI_ISL_445236,Narhalsan Backa vardcentral,The Public Health Agency of Sweden,Mats Olsson et al
EPI_ISL_445237,"Narhalsan Molnlycke, Barn och ungdomsmedicin",The Public Health Agency of Sweden,Mats Reimer et al
EPI_ISL_445238,Ã–resundslakarna,The Public Health Agency of Sweden,Del Akrawi et al
EPI_ISL_445239,Uppsala Narakut Aleris,The Public Health Agency of Sweden,Annika Nilsson et al
EPI_ISL_445240,Ulltuna Vardcentral,The Public Health Agency of Sweden,Heidi Lindback et al
EPI_ISL_450814,Huslakarna Varmbadhuset Varberg,The Public Health Agency of Sweden,Johanna Hilmersson et al
EPI_ISL_450815,"Narhalsan Molnlycke, Barn och ungdomsmedicin",The Public Health Agency of Sweden,Mats Reimer et al
EPI_ISL_450816,orestadsklinikens VC,The Public Health Agency of Sweden,Lisa Kjellberg / Laura Plavitu et al
EPI_ISL_445241,Ã–restadsklinikens VC,The Public Health Agency of Sweden,Lisa Kjellberg / Laura Plavitu et al
EPI_ISL_450817,Narhalsan Backa vardcentral,The Public Health Agency of Sweden,Mats Olsson et al
EPI_ISL_450818,Aneby VC,The Public Health Agency of Sweden,Ken Granath et al
EPI_ISL_445242,Jokkmokks Halsocentral,The Public Health Agency of Sweden,Markus Beland et al
EPI_ISL_450819,Hovas Askim Familjelakare och BVC,The Public Health Agency of Sweden,Anna Wendel et al
EPI_ISL_450820,"Narhalsan Molnlycke, Barn och ungdomsmedicin",The Public Health Agency of Sweden,Mats Reimer et al
EPI_ISL_452237,Huddinge VC,The Public Health Agency of Sweden,Anders Johansson et al
EPI_ISL_450821,Jarpens HC,The Public Health Agency of Sweden,Gunilla Johansson et al
EPI_ISL_450822,Jarpens HC,The Public Health Agency of Sweden,Gunilla Johansson et al
EPI_ISL_455102,Kungsors VC,The Public Health Agency of Sweden,Jessica Karlsson et al
EPI_ISL_452238,Narhalsan Sjobo vardcentral,The Public Health Agency of Sweden,Lovisa Hjerten et al
EPI_ISL_452239,Narhalsan Backa vardcentral,The Public Health Agency of Sweden,Mats Olsson et al
EPI_ISL_450823,Narhalsan Backa vardcentral,The Public Health Agency of Sweden,Mats Olsson et al
EPI_ISL_452240,Huddinge VC,The Public Health Agency of Sweden,Anders Johansson et al
EPI_ISL_450824,Ulltuna Vardcentral,The Public Health Agency of Sweden,Heidi Lindback et al
EPI_ISL_454436,Halmstad klinisk mikrobiologi,The Public Health Agency of Sweden,Anna-Malin Linde et al
EPI_ISL_454437,Halmstad klinisk mikrobiologi,The Public Health Agency of Sweden,Anna-Malin Linde et al
EPI_ISL_454438,Halmstad klinisk mikrobiologi,The Public Health Agency of Sweden,Anna-Malin Linde et al
EPI_ISL_454439,Halmstad klinisk mikrobiologi,The Public Health Agency of Sweden,Anna-Malin Linde et al
EPI_ISL_454494,Skovde/Unilabs,The Public Health Agency of Sweden,Anna-Malin Linde et al
EPI_ISL_454495,Skovde/Unilabs,The Public Health Agency of Sweden,Anna-Malin Linde et al
EPI_ISL_454496,Skovde/Unilabs,The Public Health Agency of Sweden,Anna-Malin Linde et al
EPI_ISL_454447,Karolinska Universitetslaboratoriet,The Public Health Agency of Sweden,Anna-Malin Linde et al
EPI_ISL_455846,Karolinska Universitetslaboratoriet,The Public Health Agency of Sweden,Anna-Malin Linde et al
EPI_ISL_454448,Karolinska Universitetslaboratoriet,The Public Health Agency of Sweden,Anna-Malin Linde et al
EPI_ISL_454449,Karolinska Universitetslaboratoriet,The Public Health Agency of Sweden,Anna-Malin Linde et al
EPI_ISL_454450,Karolinska Universitetslaboratoriet,The Public Health Agency of Sweden,Anna-Malin Linde et al
EPI_ISL_454451,Karolinska Universitetslaboratoriet,The Public Health Agency of Sweden,Anna-Malin Linde et al
EPI_ISL_454452,Karolinska Universitetslaboratoriet,The Public Health Agency of Sweden,Anna-Malin Linde et al
EPI_ISL_454453,Karolinska Universitetslaboratoriet,The Public Health Agency of Sweden,Anna-Malin Linde et al
EPI_ISL_454454,Karolinska Universitetslaboratoriet,The Public Health Agency of Sweden,Anna-Malin Linde et al
EPI_ISL_454455,Karolinska Universitetslaboratoriet,The Public Health Agency of Sweden,Anna-Malin Linde et al
EPI_ISL_454456,Karolinska Universitetslaboratoriet,The Public Health Agency of Sweden,Anna-Malin Linde et al
EPI_ISL_454457,Karolinska Universitetslaboratoriet,The Public Health Agency of Sweden,Anna-Malin Linde et al
EPI_ISL_454458,Karolinska Universitetslaboratoriet,The Public Health Agency of Sweden,Anna-Malin Linde et al
EPI_ISL_454459,Karolinska Universitetslaboratoriet,The Public Health Agency of Sweden,Anna-Malin Linde et al
EPI_ISL_454460,Karolinska Universitetslaboratoriet,The Public Health Agency of Sweden,Anna-Malin Linde et al
EPI_ISL_454461,Karolinska Universitetslaboratoriet,The Public Health Agency of Sweden,Anna-Malin Linde et al
EPI_ISL_469079,Karolinska Universitetslaboratoriet,The Public Health Agency of Sweden,Oskar Karlsson Lindsjo et al
EPI_ISL_454462,Karolinska Universitetslaboratoriet,The Public Health Agency of Sweden,Anna-Malin Linde et al
EPI_ISL_454463,Karolinska Universitetslaboratoriet,The Public Health Agency of Sweden,Anna-Malin Linde et al
EPI_ISL_454464,Karolinska Universitetslaboratoriet,The Public Health Agency of Sweden,Anna-Malin Linde et al
EPI_ISL_454465,Karolinska Universitetslaboratoriet,The Public Health Agency of Sweden,Anna-Malin Linde et al
EPI_ISL_454466,Karolinska Universitetslaboratoriet,The Public Health Agency of Sweden,Anna-Malin Linde et al
EPI_ISL_454467,Karolinska Universitetslaboratoriet,The Public Health Agency of Sweden,Anna-Malin Linde et al
EPI_ISL_454468,Karolinska Universitetslaboratoriet,The Public Health Agency of Sweden,Anna-Malin Linde et al
EPI_ISL_454469,Karolinska Universitetslaboratoriet,The Public Health Agency of Sweden,Anna-Malin Linde et al
EPI_ISL_454470,Karolinska Universitetslaboratoriet,The Public Health Agency of Sweden,Anna-Malin Linde et al
EPI_ISL_454471,Karolinska Universitetslaboratoriet,The Public Health Agency of Sweden,Anna-Malin Linde et al
EPI_ISL_454472,Karolinska Universitetslaboratoriet,The Public Health Agency of Sweden,Anna-Malin Linde et al
EPI_ISL_454473,Karolinska Universitetslaboratoriet,The Public Health Agency of Sweden,Anna-Malin Linde et al
EPI_ISL_454474,Karolinska Universitetslaboratoriet,The Public Health Agency of Sweden,Anna-Malin Linde et al
EPI_ISL_454475,Karolinska Universitetslaboratoriet,The Public Health Agency of Sweden,Anna-Malin Linde et al
EPI_ISL_454476,Karolinska Universitetslaboratoriet,The Public Health Agency of Sweden,Anna-Malin Linde et al
EPI_ISL_454477,Karolinska Universitetslaboratoriet,The Public Health Agency of Sweden,Anna-Malin Linde et al
EPI_ISL_454478,Karolinska Universitetslaboratoriet,The Public Health Agency of Sweden,Anna-Malin Linde et al
EPI_ISL_454479,Karolinska Universitetslaboratoriet,The Public Health Agency of Sweden,Anna-Malin Linde et al
EPI_ISL_454480,Karolinska Universitetslaboratoriet,The Public Health Agency of Sweden,Anna-Malin Linde et al
EPI_ISL_454481,Karolinska Universitetslaboratoriet,The Public Health Agency of Sweden,Anna-Malin Linde et al
EPI_ISL_454482,Karolinska Universitetslaboratoriet,The Public Health Agency of Sweden,Anna-Malin Linde et al
EPI_ISL_454483,Karolinska Universitetslaboratoriet,The Public Health Agency of Sweden,Anna-Malin Linde et al
EPI_ISL_454484,Karolinska Universitetslaboratoriet,The Public Health Agency of Sweden,Anna-Malin Linde et al
EPI_ISL_454485,Karolinska Universitetslaboratoriet,The Public Health Agency of Sweden,Anna-Malin Linde et al
EPI_ISL_454486,Karolinska Universitetslaboratoriet,The Public Health Agency of Sweden,Anna-Malin Linde et al
EPI_ISL_454487,Karolinska Universitetslaboratoriet,The Public Health Agency of Sweden,Anna-Malin Linde et al
EPI_ISL_455847,Karolinska Universitetslaboratoriet,The Public Health Agency of Sweden,Anna-Malin Linde et al
EPI_ISL_454488,Karolinska Universitetslaboratoriet,The Public Health Agency of Sweden,Anna-Malin Linde et al
EPI_ISL_454489,Karolinska Universitetslaboratoriet,The Public Health Agency of Sweden,Anna-Malin Linde et al
EPI_ISL_454490,Karolinska Universitetslaboratoriet,The Public Health Agency of Sweden,Anna-Malin Linde et al
EPI_ISL_454491,Karolinska Universitetslaboratoriet,The Public Health Agency of Sweden,Anna-Malin Linde et al
EPI_ISL_454492,Karolinska Universitetslaboratoriet,The Public Health Agency of Sweden,Anna-Malin Linde et al
EPI_ISL_454493,Karolinska Universitetslaboratoriet,The Public Health Agency of Sweden,Anna-Malin Linde et al
EPI_ISL_454440,Halmstad klinisk mikrobiologi,The Public Health Agency of Sweden,Anna-Malin Linde et al
EPI_ISL_454441,Halmstad klinisk mikrobiologi,The Public Health Agency of Sweden,Anna-Malin Linde et al
EPI_ISL_454442,Halmstad klinisk mikrobiologi,The Public Health Agency of Sweden,Anna-Malin Linde et al
EPI_ISL_455902,Halmstad klinisk mikrobiologi,The Public Health Agency of Sweden,Anna-Malin Linde et al
EPI_ISL_454443,Halmstad klinisk mikrobiologi,The Public Health Agency of Sweden,Anna-Malin Linde et al
EPI_ISL_454444,Halmstad klinisk mikrobiologi,The Public Health Agency of Sweden,Anna-Malin Linde et al
EPI_ISL_469073,Halmstad klinisk mikrobiologi,The Public Health Agency of Sweden,Oskar Karlsson Lindsjo et al
EPI_ISL_454445,Halmstad klinisk mikrobiologi,The Public Health Agency of Sweden,Anna-Malin Linde et al
EPI_ISL_454446,Halmstad klinisk mikrobiologi,The Public Health Agency of Sweden,Anna-Malin Linde et al
EPI_ISL_469074,Halmstad klinisk mikrobiologi,The Public Health Agency of Sweden,Oskar Karlsson Lindsjo et al
EPI_ISL_429115,Klinisk mikrobiologi och vardhygien Halmstad,The Public Health Agency of Sweden,Arne Kotz et al
EPI_ISL_429116,Klinisk mikrobiologi och vardhygien Halmstad,The Public Health Agency of Sweden,Arne Kotz et al
EPI_ISL_430848,Klinisk mikrobiologi och vardhygien Halmstad,The Public Health Agency of Sweden,Arne Kotz et al
EPI_ISL_429117,Klinisk mikrobiologi och vardhygien Halmstad,The Public Health Agency of Sweden,Arne Kotz et al
EPI_ISL_429118,Klinisk mikrobiologi och vardhygien Halmstad,The Public Health Agency of Sweden,Arne Kotz et al
EPI_ISL_430849,Klinisk mikrobiologi och vardhygien Halmstad,The Public Health Agency of Sweden,Arne Kotz et al
EPI_ISL_429119,Klinisk mikrobiologi och vardhygien Halmstad,The Public Health Agency of Sweden,Arne Kotz et al
EPI_ISL_429120,Klinisk mikrobiologi och vardhygien Halmstad,The Public Health Agency of Sweden,Arne Kotz et al
EPI_ISL_430850,Klinisk mikrobiologi och vardhygien Halmstad,The Public Health Agency of Sweden,Arne Kotz et al
EPI_ISL_429121,Klinisk mikrobiologi och vardhygien Halmstad,The Public Health Agency of Sweden,Arne Kotz et al
EPI_ISL_430851,Klinisk mikrobiologi och vardhygien Halmstad,The Public Health Agency of Sweden,Arne Kotz et al
EPI_ISL_430852,Klinisk mikrobiologi och vardhygien Halmstad,The Public Health Agency of Sweden,Arne Kotz et al
EPI_ISL_429122,Klinisk mikrobiologi och vardhygien Halmstad,The Public Health Agency of Sweden,Arne Kotz et al
EPI_ISL_455842,Skovde/Unilabs,The Public Health Agency of Sweden,Anna-Malin Linde et al
EPI_ISL_455843,Skovde/Unilabs,The Public Health Agency of Sweden,Anna-Malin Linde et al
EPI_ISL_455844,Skovde/Unilabs,The Public Health Agency of Sweden,Anna-Malin Linde et al
EPI_ISL_430853,Klinisk mikrobiologi och vardhygien Halmstad,The Public Health Agency of Sweden,Arne Kotz et al
EPI_ISL_450834,Klinisk mikrobiologi och vardhygien Halmstad,The Public Health Agency of Sweden,Arne Kotz et al
EPI_ISL_429123,Klinisk mikrobiologi och vardhygien Halmstad,The Public Health Agency of Sweden,Arne Kotz et al
EPI_ISL_429124,Klinisk mikrobiologi och vardhygien Halmstad,The Public Health Agency of Sweden,Arne Kotz et al
EPI_ISL_430854,Klinisk mikrobiologi och vardhygien Halmstad,The Public Health Agency of Sweden,Arne Kotz et al
EPI_ISL_430855,Klinisk mikrobiologi och vardhygien Halmstad,The Public Health Agency of Sweden,Arne Kotz et al
EPI_ISL_429125,Klinisk mikrobiologi och vardhygien Halmstad,The Public Health Agency of Sweden,Arne Kotz et al
EPI_ISL_455845,Skovde/Unilabs,The Public Health Agency of Sweden,Anna-Malin Linde et al
EPI_ISL_429126,Unilabs Skovde,The Public Health Agency of Sweden,Tobias Kollberg et al
EPI_ISL_429127,Unilabs Skovde,The Public Health Agency of Sweden,Tobias Kollberg et al
EPI_ISL_450835,Unilabs Skovde,The Public Health Agency of Sweden,Tobias Kollberg et al
EPI_ISL_429129,Laboratoriemedicin,The Public Health Agency of Sweden,Olov Svartstrom et al
EPI_ISL_434641,Laboratoriemedicin,The Public Health Agency of Sweden,Oskar Karlsson Lindsjo et al
EPI_ISL_429130,Laboratoriemedicin,The Public Health Agency of Sweden,Olov Svartstrom et al
EPI_ISL_429131,Laboratoriemedicin,The Public Health Agency of Sweden,Olov Svartstrom et al
EPI_ISL_429132,Laboratoriemedicin,The Public Health Agency of Sweden,Olov Svartstrom et al
EPI_ISL_434642,Laboratoriemedicin,The Public Health Agency of Sweden,Oskar Karlsson Lindsjo et al
EPI_ISL_430856,Laboratoriemedicin,The Public Health Agency of Sweden,Oskar Karlsson Lindsjo et al
EPI_ISL_429133,Laboratoriemedicin,The Public Health Agency of Sweden,Olov Svartstrom et al
EPI_ISL_430857,Laboratoriemedicin,The Public Health Agency of Sweden,Oskar Karlsson Lindsjo et al
EPI_ISL_429134,Laboratoriemedicin,The Public Health Agency of Sweden,Olov Svartstrom et al
EPI_ISL_430858,Laboratoriemedicin,The Public Health Agency of Sweden,Oskar Karlsson Lindsjo et al
EPI_ISL_450836,Laboratoriemedicin,The Public Health Agency of Sweden,Anna-Malin Linde et al
EPI_ISL_430859,Laboratoriemedicin,The Public Health Agency of Sweden,Oskar Karlsson Lindsjo et al
EPI_ISL_450837,Laboratoriemedicin,The Public Health Agency of Sweden,Anna-Malin Linde et al
EPI_ISL_429135,Laboratoriemedicin,The Public Health Agency of Sweden,Olov Svartstrom et al
EPI_ISL_455103,Huslakarna Varmbadhuset Varberg,The Public Health Agency of Sweden,Johanna Hilmersson et al
EPI_ISL_452241,Huslakarna Varmbadhuset Varberg,The Public Health Agency of Sweden,Johanna Hilmersson et al
EPI_ISL_450825,Narhalsan Backa vardcentral,The Public Health Agency of Sweden,Mats Olsson et al
EPI_ISL_450826,Uppsala Narakut Aleris,The Public Health Agency of Sweden,Annika Nilsson et al
EPI_ISL_450827,Uppsala Narakut Aleris,The Public Health Agency of Sweden,Annika Nilsson et al
EPI_ISL_450828,Uppsala Narakut Aleris,The Public Health Agency of Sweden,Annika Nilsson et al
EPI_ISL_450829,Narhalsan Sjobo vardcentral,The Public Health Agency of Sweden,Lovisa Hjerten et al
EPI_ISL_469055,Jourcentralen,The Public Health Agency of Sweden,Oskar Karlsson Lindsjo et al
EPI_ISL_469056,Jourcentralen,The Public Health Agency of Sweden,Oskar Karlsson Lindsjo et al
EPI_ISL_469057,Inger Landgren,The Public Health Agency of Sweden,Oskar Karlsson Lindsjo et al
EPI_ISL_469058,Narhalsan Sjobo vardcentral,The Public Health Agency of Sweden,Oskar Karlsson Lindsjo et al
EPI_ISL_469059,Hovas Askim Familjelakare och BVC,The Public Health Agency of Sweden,Oskar Karlsson Lindsjo et al
EPI_ISL_469060,Narhalsan Sjobo vardcentral,The Public Health Agency of Sweden,Oskar Karlsson Lindsjo et al
EPI_ISL_469061,Narhalsan Sjobo vardcentral,The Public Health Agency of Sweden,Oskar Karlsson Lindsjo et al
EPI_ISL_469062,Huddinge VC,The Public Health Agency of Sweden,Oskar Karlsson Lindsjo et al
EPI_ISL_469063,Ulltuna Vardcentral,The Public Health Agency of Sweden,Oskar Karlsson Lindsjo et al
EPI_ISL_469064,Huddinge VC,The Public Health Agency of Sweden,Oskar Karlsson Lindsjo et al
EPI_ISL_469065,Huddinge VC,The Public Health Agency of Sweden,Oskar Karlsson Lindsjo et al
EPI_ISL_430860,Klinisk mikrobiologi Orebro,The Public Health Agency of Sweden,Martin Sundqvist et al
EPI_ISL_429136,Klinisk mikrobiologi Orebro,The Public Health Agency of Sweden,Martin Sundqvist et al
EPI_ISL_454868,Karolinska Universitetslaboratoriet,The Public Health Agency of Sweden,Anna-Malin Linde et al
EPI_ISL_454869,Karolinska Universitetslaboratoriet,The Public Health Agency of Sweden,Anna-Malin Linde et al
EPI_ISL_454870,Karolinska Universitetslaboratoriet,The Public Health Agency of Sweden,Anna-Malin Linde et al
EPI_ISL_455848,Karolinska Universitetslaboratoriet,The Public Health Agency of Sweden,Anna-Malin Linde et al
EPI_ISL_429137,Klinisk mikrobiologi Orebro,The Public Health Agency of Sweden,Martin Sundqvist et al
EPI_ISL_429138,Klinisk mikrobiologi Orebro,The Public Health Agency of Sweden,Martin Sundqvist et al
EPI_ISL_454871,Karolinska Universitetslaboratoriet,The Public Health Agency of Sweden,Anna-Malin Linde et al
EPI_ISL_454872,Karolinska Universitetslaboratoriet,The Public Health Agency of Sweden,Anna-Malin Linde et al
EPI_ISL_454873,Karolinska Universitetslaboratoriet,The Public Health Agency of Sweden,Anna-Malin Linde et al
EPI_ISL_454874,Karolinska Universitetslaboratoriet,The Public Health Agency of Sweden,Anna-Malin Linde et al
EPI_ISL_455849,Karolinska Universitetslaboratoriet,The Public Health Agency of Sweden,Anna-Malin Linde et al
EPI_ISL_454875,Karolinska Universitetslaboratoriet,The Public Health Agency of Sweden,Anna-Malin Linde et al
EPI_ISL_455850,Karolinska Universitetslaboratoriet,The Public Health Agency of Sweden,Anna-Malin Linde et al
EPI_ISL_455851,Karolinska Universitetslaboratoriet,The Public Health Agency of Sweden,Anna-Malin Linde et al
EPI_ISL_454876,Karolinska Universitetslaboratoriet,The Public Health Agency of Sweden,Anna-Malin Linde et al
EPI_ISL_455852,Karolinska Universitetslaboratoriet,The Public Health Agency of Sweden,Anna-Malin Linde et al
EPI_ISL_454877,Karolinska Universitetslaboratoriet,The Public Health Agency of Sweden,Anna-Malin Linde et al
EPI_ISL_454878,Karolinska Universitetslaboratoriet,The Public Health Agency of Sweden,Anna-Malin Linde et al
EPI_ISL_455853,Karolinska Universitetslaboratoriet,The Public Health Agency of Sweden,Anna-Malin Linde et al
EPI_ISL_454879,Karolinska Universitetslaboratoriet,The Public Health Agency of Sweden,Anna-Malin Linde et al
EPI_ISL_455854,Karolinska Universitetslaboratoriet,The Public Health Agency of Sweden,Anna-Malin Linde et al
EPI_ISL_454880,Karolinska Universitetslaboratoriet,The Public Health Agency of Sweden,Anna-Malin Linde et al
EPI_ISL_455855,Karolinska Universitetslaboratoriet,The Public Health Agency of Sweden,Anna-Malin Linde et al
EPI_ISL_469075,Karolinska Universitetslaboratoriet,The Public Health Agency of Sweden,Oskar Karlsson Lindsjo et al
EPI_ISL_454881,Karolinska Universitetslaboratoriet,The Public Health Agency of Sweden,Anna-Malin Linde et al
EPI_ISL_469076,Uppsala klinisk mikrobiologi,The Public Health Agency of Sweden,Oskar Karlsson Lindsjo et al
EPI_ISL_429139,Klinisk mikrobiologi Orebro,The Public Health Agency of Sweden,Martin Sundqvist et al
EPI_ISL_429140,Klinisk mikrobiologi Orebro,The Public Health Agency of Sweden,Martin Sundqvist et al
EPI_ISL_430861,Klinisk mikrobiologi Orebro,The Public Health Agency of Sweden,Martin Sundqvist et al
EPI_ISL_429141,Klinisk mikrobiologi Orebro,The Public Health Agency of Sweden,Martin Sundqvist et al
EPI_ISL_429142,Klinisk mikrobiologi Orebro,The Public Health Agency of Sweden,Martin Sundqvist et al
EPI_ISL_429143,Klinisk mikrobiologi Orebro,The Public Health Agency of Sweden,Martin Sundqvist et al
EPI_ISL_429144,Klinisk mikrobiologi Orebro,The Public Health Agency of Sweden,Martin Sundqvist et al
EPI_ISL_454882,Karolinska Universitetslaboratoriet,The Public Health Agency of Sweden,Anna-Malin Linde et al
EPI_ISL_454883,Karolinska Universitetslaboratoriet,The Public Health Agency of Sweden,Anna-Malin Linde et al
EPI_ISL_455856,Karolinska Universitetslaboratoriet,The Public Health Agency of Sweden,Anna-Malin Linde et al
EPI_ISL_455857,Karolinska Universitetslaboratoriet,The Public Health Agency of Sweden,Anna-Malin Linde et al
EPI_ISL_454884,Karolinska Universitetslaboratoriet,The Public Health Agency of Sweden,Anna-Malin Linde et al
EPI_ISL_454885,Karolinska Universitetslaboratoriet,The Public Health Agency of Sweden,Anna-Malin Linde et al
EPI_ISL_455858,Karolinska Universitetslaboratoriet,The Public Health Agency of Sweden,Anna-Malin Linde et al
EPI_ISL_455859,Karolinska Universitetslaboratoriet,The Public Health Agency of Sweden,Anna-Malin Linde et al
EPI_ISL_455860,Karolinska Universitetslaboratoriet,The Public Health Agency of Sweden,Anna-Malin Linde et al
EPI_ISL_454886,Karolinska Universitetslaboratoriet,The Public Health Agency of Sweden,Anna-Malin Linde et al
EPI_ISL_454887,Karolinska Universitetslaboratoriet,The Public Health Agency of Sweden,Anna-Malin Linde et al
EPI_ISL_455861,Karolinska Universitetslaboratoriet,The Public Health Agency of Sweden,Anna-Malin Linde et al
EPI_ISL_454888,Karolinska Universitetslaboratoriet,The Public Health Agency of Sweden,Anna-Malin Linde et al
EPI_ISL_455862,Karolinska Universitetslaboratoriet,The Public Health Agency of Sweden,Anna-Malin Linde et al
EPI_ISL_429145,Klinisk mikrobiologi Orebro,The Public Health Agency of Sweden,Martin Sundqvist et al
EPI_ISL_429146,Klinisk mikrobiologi Orebro,The Public Health Agency of Sweden,Martin Sundqvist et al
EPI_ISL_429147,Klinisk mikrobiologi Orebro,The Public Health Agency of Sweden,Martin Sundqvist et al
EPI_ISL_429148,Klinisk mikrobiologi Orebro,The Public Health Agency of Sweden,Martin Sundqvist et al
EPI_ISL_429150,Klinisk mikrobiologi Orebro,The Public Health Agency of Sweden,Martin Sundqvist et al
EPI_ISL_429151,Klinisk mikrobiologi Orebro,The Public Health Agency of Sweden,Martin Sundqvist et al
EPI_ISL_429152,Klinisk mikrobiologi Orebro,The Public Health Agency of Sweden,Martin Sundqvist et al
EPI_ISL_429153,Klinisk mikrobiologi Orebro,The Public Health Agency of Sweden,Martin Sundqvist et al
EPI_ISL_429154,Klinisk mikrobiologi Orebro,The Public Health Agency of Sweden,Martin Sundqvist et al
EPI_ISL_430862,The Public Health Agency of Sweden,The Public Health Agency of Sweden,Oskar Karlsson Lindsjo et al
EPI_ISL_455863,Karolinska Universitetslaboratoriet,The Public Health Agency of Sweden,Anna-Malin Linde et al
EPI_ISL_455864,Karolinska Universitetslaboratoriet,The Public Health Agency of Sweden,Anna-Malin Linde et al
EPI_ISL_455865,Karolinska Universitetslaboratoriet,The Public Health Agency of Sweden,Anna-Malin Linde et al
EPI_ISL_455866,Karolinska Universitetslaboratoriet,The Public Health Agency of Sweden,Anna-Malin Linde et al
EPI_ISL_455867,Karolinska Universitetslaboratoriet,The Public Health Agency of Sweden,Anna-Malin Linde et al
EPI_ISL_455868,Karolinska Universitetslaboratoriet,The Public Health Agency of Sweden,Anna-Malin Linde et al
EPI_ISL_455869,Karolinska Universitetslaboratoriet,The Public Health Agency of Sweden,Anna-Malin Linde et al
EPI_ISL_454889,Karolinska Universitetslaboratoriet,The Public Health Agency of Sweden,Anna-Malin Linde et al
EPI_ISL_455870,Karolinska Universitetslaboratoriet,The Public Health Agency of Sweden,Anna-Malin Linde et al
EPI_ISL_455871,Karolinska Universitetslaboratoriet,The Public Health Agency of Sweden,Anna-Malin Linde et al
EPI_ISL_455872,Karolinska Universitetslaboratoriet,The Public Health Agency of Sweden,Anna-Malin Linde et al
EPI_ISL_455873,Karolinska Universitetslaboratoriet,The Public Health Agency of Sweden,Anna-Malin Linde et al
EPI_ISL_469077,Karolinska Universitetslaboratoriet,The Public Health Agency of Sweden,Oskar Karlsson Lindsjo et al
EPI_ISL_455874,Karolinska Universitetslaboratoriet,The Public Health Agency of Sweden,Anna-Malin Linde et al
EPI_ISL_455875,Karolinska Universitetslaboratoriet,The Public Health Agency of Sweden,Anna-Malin Linde et al
EPI_ISL_455876,Karolinska Universitetslaboratoriet,The Public Health Agency of Sweden,Anna-Malin Linde et al
EPI_ISL_454890,Karolinska Universitetslaboratoriet,The Public Health Agency of Sweden,Anna-Malin Linde et al
EPI_ISL_455877,Karolinska Universitetslaboratoriet,The Public Health Agency of Sweden,Anna-Malin Linde et al
EPI_ISL_454891,Karolinska Universitetslaboratoriet,The Public Health Agency of Sweden,Anna-Malin Linde et al
EPI_ISL_455878,Karolinska Universitetslaboratoriet,The Public Health Agency of Sweden,Anna-Malin Linde et al
EPI_ISL_454892,Karolinska Universitetslaboratoriet,The Public Health Agency of Sweden,Anna-Malin Linde et al
EPI_ISL_454893,Karolinska Universitetslaboratoriet,The Public Health Agency of Sweden,Anna-Malin Linde et al
EPI_ISL_455879,Karolinska Universitetslaboratoriet,The Public Health Agency of Sweden,Anna-Malin Linde et al
EPI_ISL_429155,Klinisk mikrobiologi Orebro,The Public Health Agency of Sweden,Martin Sundqvist et al
EPI_ISL_430863,Klinisk mikrobiologi Orebro,The Public Health Agency of Sweden,Martin Sundqvist et al
EPI_ISL_429156,Klinisk mikrobiologi Orebro,The Public Health Agency of Sweden,Martin Sundqvist et al
EPI_ISL_429157,Klinisk mikrobiologi Orebro,The Public Health Agency of Sweden,Martin Sundqvist et al
EPI_ISL_429158,Klinisk mikrobiologi Orebro,The Public Health Agency of Sweden,Martin Sundqvist et al
EPI_ISL_455880,Karolinska Universitetslaboratoriet,The Public Health Agency of Sweden,Anna-Malin Linde et al
EPI_ISL_455881,Karolinska Universitetslaboratoriet,The Public Health Agency of Sweden,Anna-Malin Linde et al
EPI_ISL_455882,Karolinska Universitetslaboratoriet,The Public Health Agency of Sweden,Anna-Malin Linde et al
EPI_ISL_455883,Karolinska Universitetslaboratoriet,The Public Health Agency of Sweden,Anna-Malin Linde et al
EPI_ISL_455884,Karolinska Universitetslaboratoriet,The Public Health Agency of Sweden,Anna-Malin Linde et al
EPI_ISL_455885,Karolinska Universitetslaboratoriet,The Public Health Agency of Sweden,Anna-Malin Linde et al
EPI_ISL_455886,Karolinska Universitetslaboratoriet,The Public Health Agency of Sweden,Anna-Malin Linde et al
EPI_ISL_455887,Karolinska Universitetslaboratoriet,The Public Health Agency of Sweden,Anna-Malin Linde et al
EPI_ISL_454894,Karolinska Universitetslaboratoriet,The Public Health Agency of Sweden,Anna-Malin Linde et al
EPI_ISL_455888,Karolinska Universitetslaboratoriet,The Public Health Agency of Sweden,Anna-Malin Linde et al
EPI_ISL_455889,Karolinska Universitetslaboratoriet,The Public Health Agency of Sweden,Anna-Malin Linde et al
EPI_ISL_455890,Karolinska Universitetslaboratoriet,The Public Health Agency of Sweden,Anna-Malin Linde et al
EPI_ISL_454895,Karolinska Universitetslaboratoriet,The Public Health Agency of Sweden,Anna-Malin Linde et al
EPI_ISL_455891,Karolinska Universitetslaboratoriet,The Public Health Agency of Sweden,Anna-Malin Linde et al
EPI_ISL_455892,Karolinska Universitetslaboratoriet,The Public Health Agency of Sweden,Anna-Malin Linde et al
EPI_ISL_455893,Karolinska Universitetslaboratoriet,The Public Health Agency of Sweden,Anna-Malin Linde et al
EPI_ISL_455894,Karolinska Universitetslaboratoriet,The Public Health Agency of Sweden,Anna-Malin Linde et al
EPI_ISL_455895,Karolinska Universitetslaboratoriet,The Public Health Agency of Sweden,Anna-Malin Linde et al
EPI_ISL_455896,Karolinska Universitetslaboratoriet,The Public Health Agency of Sweden,Anna-Malin Linde et al
EPI_ISL_455897,Karolinska Universitetslaboratoriet,The Public Health Agency of Sweden,Anna-Malin Linde et al
EPI_ISL_454896,Karolinska Universitetslaboratoriet,The Public Health Agency of Sweden,Anna-Malin Linde et al
EPI_ISL_469078,Karolinska Universitetslaboratoriet,The Public Health Agency of Sweden,Oskar Karlsson Lindsjo et al
EPI_ISL_455907,"Klinisk mikrobiologi, UAS",The Public Health Agency of Sweden,Anna-Malin Linde et al
EPI_ISL_454903,"Klinisk mikrobiologi, UAS",The Public Health Agency of Sweden,Anna-Malin Linde et al
EPI_ISL_455904,"Klinisk mikrobiologi, UAS",The Public Health Agency of Sweden,Anna-Malin Linde et al
EPI_ISL_455905,"Klinisk mikrobiologi, UAS",The Public Health Agency of Sweden,Anna-Malin Linde et al
EPI_ISL_455906,"Klinisk mikrobiologi, UAS",The Public Health Agency of Sweden,Anna-Malin Linde et al
EPI_ISL_455840,Orebro klinisk mikrobiologi,The Public Health Agency of Sweden,Anna-Malin Linde et al
EPI_ISL_455903,Folkhalsomyndigheten,The Public Health Agency of Sweden,Anna-Malin Linde et al
EPI_ISL_455841,Orebro klinisk mikrobiologi,The Public Health Agency of Sweden,Anna-Malin Linde et al
EPI_ISL_454897,Karolinska Universitetslaboratoriet,The Public Health Agency of Sweden,Anna-Malin Linde et al
EPI_ISL_455898,Karolinska Universitetslaboratoriet,The Public Health Agency of Sweden,Anna-Malin Linde et al
EPI_ISL_454898,Karolinska Universitetslaboratoriet,The Public Health Agency of Sweden,Anna-Malin Linde et al
EPI_ISL_455899,Karolinska Universitetslaboratoriet,The Public Health Agency of Sweden,Anna-Malin Linde et al
EPI_ISL_455900,Karolinska Universitetslaboratoriet,The Public Health Agency of Sweden,Anna-Malin Linde et al
EPI_ISL_454899,Karolinska Universitetslaboratoriet,The Public Health Agency of Sweden,Anna-Malin Linde et al
EPI_ISL_455901,Karolinska Universitetslaboratoriet,The Public Health Agency of Sweden,Anna-Malin Linde et al
EPI_ISL_454900,Karolinska Universitetslaboratoriet,The Public Health Agency of Sweden,Anna-Malin Linde et al
EPI_ISL_454901,Karolinska Universitetslaboratoriet,The Public Health Agency of Sweden,Anna-Malin Linde et al
EPI_ISL_454902,Karolinska Universitetslaboratoriet,The Public Health Agency of Sweden,Anna-Malin Linde et al
EPI_ISL_429160,Klinisk mikrobiologi Orebro,The Public Health Agency of Sweden,Martin Sundqvist et al
EPI_ISL_429161,The Public Health Agency of Sweden,The Public Health Agency of Sweden,Olov Svartstrom et al
EPI_ISL_429162,The Public Health Agency of Sweden,The Public Health Agency of Sweden,Olov Svartstrom et al
EPI_ISL_430864,The Public Health Agency of Sweden,The Public Health Agency of Sweden,Oskar Karlsson Lindsjo et al
EPI_ISL_429163,The Public Health Agency of Sweden,The Public Health Agency of Sweden,Olov Svartstrom et al
EPI_ISL_450830,Narhalsan Olskroken VC,The Public Health Agency of Sweden,Mahin Ghoroghi et al
EPI_ISL_450831,Wetterhalsan,The Public Health Agency of Sweden,Anders Tengblad et al
EPI_ISL_452242,Wernstedt Medical AB,The Public Health Agency of Sweden,Eva Sandberg et al
EPI_ISL_450832,Byjorden vardcentral,The Public Health Agency of Sweden,Pernilla Brunman et al
EPI_ISL_455104,Ulltuna Vardcentral,The Public Health Agency of Sweden,Heidi Lindback et al
EPI_ISL_450833,Wetterhalsan,The Public Health Agency of Sweden,Anders Tengblad et al
EPI_ISL_455105,Wetterhalsan,The Public Health Agency of Sweden,Anders Tengblad et al
EPI_ISL_455106,Surbrunns VC,The Public Health Agency of Sweden,Erik Embring et al
EPI_ISL_469066,Surbrunns VC,The Public Health Agency of Sweden,Oskar Karlsson Lindsjo et al
EPI_ISL_455107,Narhalsan Mellerud,The Public Health Agency of Sweden,Maria Nykvist et al
EPI_ISL_455108,Smedby HC,The Public Health Agency of Sweden,Susanne Brunby et al
EPI_ISL_455109,Ulltuna Vardcentral,The Public Health Agency of Sweden,Heidi Lindback et al
EPI_ISL_455110,"Scania Halsocenter, B288",The Public Health Agency of Sweden,Christina Lergin et al
EPI_ISL_455111,Olof Norrby,The Public Health Agency of Sweden,Bla Kustens halsocentral et al
EPI_ISL_469067,Kungsholmsdoktorn,The Public Health Agency of Sweden,Oskar Karlsson Lindsjo et al
EPI_ISL_469068,Hovas Askim Familjelakare och BVC,The Public Health Agency of Sweden,Oskar Karlsson Lindsjo et al
EPI_ISL_469069,Narhalsan Olskroken VC,The Public Health Agency of Sweden,Oskar Karlsson Lindsjo et al
EPI_ISL_469070,Surbrunns VC,The Public Health Agency of Sweden,Oskar Karlsson Lindsjo et al
EPI_ISL_469071,Wasterlakarna,The Public Health Agency of Sweden,Oskar Karlsson Lindsjo et al
EPI_ISL_469072,Ulltuna Vardcentral,The Public Health Agency of Sweden,Oskar Karlsson Lindsjo et al
EPI_ISL_424703,"Klinisk mikrobiologi, Region Västerbotten","Unit for Biological Agents, Department for CBRN Defence and Security, Swedish Defence Research Agency",FOI Bioinformatics team et al
EPI_ISL_428148,"Klinisk mikrobiologi, Region Västerbotten","Unit for Biological Agents, Department for CBRN Defence and Security, Swedish Defence Research Agency",FOI bioinformatics team et al
EPI_ISL_428201,"Klinisk mikrobiologi, Region Västerbotten","Unit for Biological Agents, Department for CBRN Defence and Security, Swedish Defence Research Agency",FOI Bioinformatics team et al
EPI_ISL_420085,"Centers for Disease Control, R.O.C. (Taiwan)","Centers for Disease Control, R.O.C. (Taiwan)",Ji-Rong Yang et al
EPI_ISL_429883,"Centers for Disease Control, R.O.C. (Taiwan)","Centers for Disease Control, R.O.C. (Taiwan)",Ji-Rong Yang et al
EPI_ISL_420082,"Centers for Disease Control, R.O.C. (Taiwan)","Centers for Disease Control, R.O.C. (Taiwan)",Ji-Rong Yang et al
EPI_ISL_420083,"Centers for Disease Control, R.O.C. (Taiwan)","Centers for Disease Control, R.O.C. (Taiwan)",Ji-Rong Yang et al
EPI_ISL_421641,"Centers for Disease Control, R.O.C. (Taiwan)","Centers for Disease Control, R.O.C. (Taiwan)",Ji-Rong Yang et al
EPI_ISL_420084,"Centers for Disease Control, R.O.C. (Taiwan)","Centers for Disease Control, R.O.C. (Taiwan)",Ji-Rong Yang et al
EPI_ISL_406031,"Centers for Disease Control, R.O.C. (Taiwan)","Centers for Disease Control, R.O.C. (Taiwan)",Ji-Rong Yang et al
EPI_ISL_421651,"Centers for Disease Control, R.O.C. (Taiwan)","Centers for Disease Control, R.O.C. (Taiwan)",Ji-Rong Yang et al
EPI_ISL_429884,"Centers for Disease Control, R.O.C. (Taiwan)","Centers for Disease Control, R.O.C. (Taiwan)",Ji-Rong Yang et al
EPI_ISL_429882,"Centers for Disease Control, R.O.C. (Taiwan)","Centers for Disease Control, R.O.C. (Taiwan)",Ji-Rong Yang et al
EPI_ISL_411926,Taiwan Centers for Disease Control,Taiwan Centers for Disease Control,Ji-Rong Yang et al
EPI_ISL_411927,Taiwan Centers for Disease Control,Taiwan Centers for Disease Control,Ji-Rong Yang et al
EPI_ISL_428489,"Centers for Disease Control, R.O.C. (Taiwan)","Centers for Disease Control, R.O.C. (Taiwan)",Ji-Rong Yang et al
EPI_ISL_428491,"Centers for Disease Control, R.O.C. (Taiwan)","Centers for Disease Control, R.O.C. (Taiwan)",Ji-Rong Yang et al
EPI_ISL_428490,"Centers for Disease Control, R.O.C. (Taiwan)","Centers for Disease Control, R.O.C. (Taiwan)",Ji-Rong Yang et al
EPI_ISL_428488,"Centers for Disease Control, R.O.C. (Taiwan)","Centers for Disease Control, R.O.C. (Taiwan)",Ji-Rong Yang et al
EPI_ISL_411915,Laboratory Medicine,"Department of Laboratory Medicine, Lin-Kou Chang Gung Memorial Hospital, Taoyuan, Taiwan.",Kuo-Chien Tsao et al
EPI_ISL_415741,Laboratory Medicine,"Department of Laboratory Medicine, Lin-Kou Chang Gung Memorial Hospital, Taoyuan, Taiwan",Kuo-Chien Tsao et al
EPI_ISL_415742,Laboratory Medicine,"Department of Laboratory Medicine, Lin-Kou Chang Gung Memorial Hospital, Taoyuan, Taiwan",Kuo-Chien Tsao et al
EPI_ISL_415743,Laboratory Medicine,"Department of Laboratory Medicine, Lin-Kou Chang Gung Memorial Hospital, Taoyuan, Taiwan",Kuo-Chien Tsao et al
EPI_ISL_417519,Laboratory Medicine,"Department of Laboratory Medicine, Lin-Kou Chang Gung Memorial Hospital, Taoyuan, Taiwan",Kuo-Chien Tsao et al
EPI_ISL_417520,Laboratory Medicine,"Department of Laboratory Medicine, Lin-Kou Chang Gung Memorial Hospital, Taoyuan, Taiwan",Kuo-Chien Tsao et al
EPI_ISL_417521,Laboratory Medicine,"Department of Laboratory Medicine, Lin-Kou Chang Gung Memorial Hospital, Taoyuan, Taiwan",Kuo-Chien Tsao et al
EPI_ISL_417522,Laboratory Medicine,"Department of Laboratory Medicine, Lin-Kou Chang Gung Memorial Hospital, Taoyuan, Taiwan",Kuo-Chien Tsao et al
EPI_ISL_417523,Laboratory Medicine,"Department of Laboratory Medicine, Lin-Kou Chang Gung Memorial Hospital, Taoyuan, Taiwan",Kuo-Chien Tsao et al
EPI_ISL_417524,Laboratory Medicine,"Department of Laboratory Medicine, Lin-Kou Chang Gung Memorial Hospital, Taoyuan, Taiwan",Kuo-Chien Tsao et al
EPI_ISL_417525,Laboratory Medicine,"Department of Laboratory Medicine, Lin-Kou Chang Gung Memorial Hospital, Taoyuan, Taiwan",Kuo-Chien Tsao et al
EPI_ISL_424969,Laboratory Medicine,"Department of Laboratory Medicine, Lin-Kou Chang Gung Memorial Hospital, Taoyuan, Taiwan",Kuo-Chien Tsao et al
EPI_ISL_424970,Laboratory Medicine,"Department of Laboratory Medicine, Lin-Kou Chang Gung Memorial Hospital, Taoyuan, Taiwan",Kuo-Chien Tsao et al
EPI_ISL_424971,Laboratory Medicine,"Department of Laboratory Medicine, Lin-Kou Chang Gung Memorial Hospital, Taoyuan, Taiwan",Kuo-Chien Tsao et al
EPI_ISL_424972,Laboratory Medicine,"Department of Laboratory Medicine, Lin-Kou Chang Gung Memorial Hospital, Taoyuan, Taiwan",Kuo-Chien Tsao et al
EPI_ISL_424973,Laboratory Medicine,"Department of Laboratory Medicine, Lin-Kou Chang Gung Memorial Hospital, Taoyuan, Taiwan",Kuo-Chien Tsao et al
EPI_ISL_424974,Laboratory Medicine,"Department of Laboratory Medicine, Lin-Kou Chang Gung Memorial Hospital, Taoyuan, Taiwan",Kuo-Chien Tsao et al
EPI_ISL_424975,Laboratory Medicine,"Department of Laboratory Medicine, Lin-Kou Chang Gung Memorial Hospital, Taoyuan, Taiwan",Kuo-Chien Tsao et al
EPI_ISL_424978,Laboratory Medicine,"Department of Laboratory Medicine, Lin-Kou Chang Gung Memorial Hospital, Taoyuan, Taiwan",Kuo-Chien Tsao et al
EPI_ISL_444274,Laboratory Medicine,"Department of Laboratory Medicine, Lin-Kou Chang Gung Memorial Hospital, Taoyuan, Taiwan",Kuo-Chien Tsao et al
EPI_ISL_452178,Laboratory Medicine,"Department of Laboratory Medicine, Lin-Kou Chang Gung Memorial Hospital, Taoyuan, Taiwan",Kuo-Chien Tsao et al
EPI_ISL_452179,Laboratory Medicine,"Department of Laboratory Medicine, Lin-Kou Chang Gung Memorial Hospital, Taoyuan, Taiwan",Kuo-Chien Tsao et al
EPI_ISL_464092,Laboratory Medicine,"Department of Laboratory Medicine, Lin-Kou Chang Gung Memorial Hospital, Taoyuan, Taiwan",Kuo-Chien Tsao et al
EPI_ISL_464093,Laboratory Medicine,"Department of Laboratory Medicine, Lin-Kou Chang Gung Memorial Hospital, Taoyuan, Taiwan",Kuo-Chien Tsao et al
EPI_ISL_464094,Laboratory Medicine,"Department of Laboratory Medicine, Lin-Kou Chang Gung Memorial Hospital, Taoyuan, Taiwan",Kuo-Chien Tsao et al
EPI_ISL_408489,"Department of Laboratory Medicine, National Taiwan University Hospital","Microbial Genomics Core Lab, National Taiwan University Centers of Genomic and Precision Medicine",Shiou-Hwei Yeh et al
EPI_ISL_410218,"Department of Laboratory Medicine, National Taiwan University Hospital","Microbial Genomics Core Lab, National Taiwan University Centers of Genomic and Precision Medicine",Shiou-Hwei Yeh et al
EPI_ISL_413592,"Department of Laboratory Medicine, National Taiwan University Hospital","Microbial Genomics Core Lab, National Taiwan University Centers of Genomic and Precision Medicine",Shiou-Hwei Yeh et al
EPI_ISL_422407,"Department of Laboratory Medicine, National Taiwan University Hospital","Microbial Genomics Core Lab, National Taiwan University Centers of Genomic and Precision Medicine",Shiou-Hwei Yeh et al
EPI_ISL_422408,"Department of Laboratory Medicine, National Taiwan University Hospital","Microbial Genomics Core Lab, National Taiwan University Centers of Genomic and Precision Medicine",Shiou-Hwei Yeh et al
EPI_ISL_422409,"Department of Laboratory Medicine, National Taiwan University Hospital","Microbial Genomics Core Lab, National Taiwan University Centers of Genomic and Precision Medicine",Shiou-Hwei Yeh et al
EPI_ISL_422410,"Department of Laboratory Medicine, National Taiwan University Hospital","Microbial Genomics Core Lab, National Taiwan University Centers of Genomic and Precision Medicine",Shiou-Hwei Yeh et al
EPI_ISL_422411,"Department of Laboratory Medicine, National Taiwan University Hospital","Microbial Genomics Core Lab, National Taiwan University Centers of Genomic and Precision Medicine",Shiou-Hwei Yeh et al
EPI_ISL_422412,"Department of Laboratory Medicine, National Taiwan University Hospital","Microbial Genomics Core Lab, National Taiwan University Centers of Genomic and Precision Medicine",Shiou-Hwei Yeh et al
EPI_ISL_447614,"Department of Laboratory Medicine, National Taiwan University Hospital","Microbial Genomics Core Lab, National Taiwan University Centers of Genomic and Precision Medicine",Shiou-Hwei Yeh et al
EPI_ISL_422413,"Department of Laboratory Medicine, National Taiwan University Hospital","Microbial Genomics Core Lab, National Taiwan University Centers of Genomic and Precision Medicine",Shiou-Hwei Yeh et al
EPI_ISL_422414,"Department of Laboratory Medicine, National Taiwan University Hospital","Microbial Genomics Core Lab, National Taiwan University Centers of Genomic and Precision Medicine",Shiou-Hwei Yeh et al
EPI_ISL_422415,"Department of Laboratory Medicine, National Taiwan University Hospital","Microbial Genomics Core Lab, National Taiwan University Centers of Genomic and Precision Medicine",Shiou-Hwei Yeh et al
EPI_ISL_422416,"Department of Laboratory Medicine, National Taiwan University Hospital","Microbial Genomics Core Lab, National Taiwan University Centers of Genomic and Precision Medicine",Shiou-Hwei Yeh et al
EPI_ISL_422417,"Department of Laboratory Medicine, National Taiwan University Hospital","Microbial Genomics Core Lab, National Taiwan University Centers of Genomic and Precision Medicine",Shiou-Hwei Yeh et al
EPI_ISL_422418,"Department of Laboratory Medicine, National Taiwan University Hospital","Microbial Genomics Core Lab, National Taiwan University Centers of Genomic and Precision Medicine",Shiou-Hwei Yeh et al
EPI_ISL_422419,"Department of Laboratory Medicine, National Taiwan University Hospital","Microbial Genomics Core Lab, National Taiwan University Centers of Genomic and Precision Medicine",Shiou-Hwei Yeh et al
EPI_ISL_447615,"Department of Laboratory Medicine, National Taiwan University Hospital","Microbial Genomics Core Lab, National Taiwan University Centers of Genomic and Precision Medicine",Shiou-Hwei Yeh et al
EPI_ISL_422420,"Department of Laboratory Medicine, National Taiwan University Hospital","Microbial Genomics Core Lab, National Taiwan University Centers of Genomic and Precision Medicine",Shiou-Hwei Yeh et al
EPI_ISL_422421,"Department of Laboratory Medicine, National Taiwan University Hospital","Microbial Genomics Core Lab, National Taiwan University Centers of Genomic and Precision Medicine",Shiou-Hwei Yeh et al
EPI_ISL_422422,"Department of Laboratory Medicine, National Taiwan University Hospital","Microbial Genomics Core Lab, National Taiwan University Centers of Genomic and Precision Medicine",Shiou-Hwei Yeh et al
EPI_ISL_447616,"Department of Laboratory Medicine, National Taiwan University Hospital","Microbial Genomics Core Lab, National Taiwan University Centers of Genomic and Precision Medicine",Shiou-Hwei Yeh et al
EPI_ISL_447617,"Department of Laboratory Medicine, National Taiwan University Hospital","Microbial Genomics Core Lab, National Taiwan University Centers of Genomic and Precision Medicine",Shiou-Hwei Yeh et al
EPI_ISL_447618,"Department of Laboratory Medicine, National Taiwan University Hospital","Microbial Genomics Core Lab, National Taiwan University Centers of Genomic and Precision Medicine",Shiou-Hwei Yeh et al
EPI_ISL_447619,"Department of Laboratory Medicine, National Taiwan University Hospital","Microbial Genomics Core Lab, National Taiwan University Centers of Genomic and Precision Medicine",Shiou-Hwei Yeh et al
EPI_ISL_447620,"Department of Laboratory Medicine, National Taiwan University Hospital","Microbial Genomics Core Lab, National Taiwan University Centers of Genomic and Precision Medicine",Shiou-Hwei Yeh et al
EPI_ISL_447621,"Department of Laboratory Medicine, National Taiwan University Hospital","Microbial Genomics Core Lab, National Taiwan University Centers of Genomic and Precision Medicine",Shiou-Hwei Yeh et al
EPI_ISL_447622,"Department of Laboratory Medicine, National Taiwan University Hospital","Microbial Genomics Core Lab, National Taiwan University Centers of Genomic and Precision Medicine",Shiou-Hwei Yeh et al
EPI_ISL_463007,"Department of Laboratory Medicine, National Taiwan University Hospital","Microbial Genomics Core Lab, National Taiwan University Centers of Genomic and Precision Medicine",Shiou-Hwei Yeh et al
EPI_ISL_426629,TSGH-CP molecular lab,TSGH-CP molecular lab,Cherng-Lih Perng et al
EPI_ISL_426630,TSGH-CP molecular lab,TSGH-CP molecular lab,Cherng-Lih Perng et al
EPI_ISL_426631,TSGH-CP molecular lab,TSGH-CP molecular lab,Cherng-Lih Perng et al
EPI_ISL_426632,TSGH-CP molecular lab,TSGH-CP molecular lab,Cherng-Lih Perng et al
EPI_ISL_427392,TSGH-CP molecular lab,TSGH-CP molecular lab,Cherng-Lih Perng et al
EPI_ISL_427393,TSGH-CP molecular lab,TSGH-CP molecular lab,Cherng-Lih Perng et al
EPI_ISL_427394,TSGH-CP molecular lab,TSGH-CP molecular lab,Cherng-Lih Perng et al
EPI_ISL_427395,TSGH-CP molecular lab,TSGH-CP molecular lab,Cherng-Lih Perng et al
EPI_ISL_427396,TSGH-CP molecular lab,TSGH-CP molecular lab,Cherng-Lih Perng et al
EPI_ISL_427397,TSGH-CP molecular lab,TSGH-CP molecular lab,Cherng-Lih Perng et al
EPI_ISL_427398,TSGH-CP molecular lab,TSGH-CP molecular lab,Cherng-Lih Perng et al
EPI_ISL_428229,TSGH-CP molecular lab,TSGH-CP molecular lab,Cherng-Lih Perng et al
EPI_ISL_428230,TSGH-CP molecular lab,TSGH-CP molecular lab,Cherng-Lih Perng et al
EPI_ISL_428231,TSGH-CP molecular lab,TSGH-CP molecular lab,Cherng-Lih Perng et al
EPI_ISL_436100,TSGH-CP molecular lab,TSGH-CP molecular lab,"""No. 325 et al"
EPI_ISL_436101,TSGH-CP molecular lab,TSGH-CP molecular lab,Cherng-Lih Perng et al
EPI_ISL_436102,TSGH-CP molecular lab,TSGH-CP molecular lab,Cherng-Lih Perng et al
EPI_ISL_436103,TSGH-CP molecular lab,TSGH-CP molecular lab,Cherng-Lih Perng et al
EPI_ISL_436104,TSGH-CP molecular lab,TSGH-CP molecular lab,Cherng-Lih Perng et al
EPI_ISL_436106,TSGH-CP molecular lab,TSGH-CP molecular lab,Cherng-Lih Perng et al
EPI_ISL_436107,TSGH-CP molecular lab,TSGH-CP molecular lab,Cherng-Lih Perng et al
EPI_ISL_436108,TSGH-CP molecular lab,TSGH-CP molecular lab,Cherng-Lih Perng et al
EPI_ISL_436099,TSGH-CP molecular lab,TSGH-CP molecular lab,Cherng-Lih Perng et al
EPI_ISL_437336,"TSGH-CP molecular lab, Division of Clinical Pathology, Department of Pathology","TSGH-CP molecular lab, Division of Clinical Pathology, Department of Pathology",Cherng-Lih Perng et al
EPI_ISL_447252,TSGH-CP molecular lab,TSGH-CP molecular lab,Cherng-Lih Perng et al
EPI_ISL_447253,TSGH-CP molecular lab,TSGH-CP molecular lab,Cherng-Lih Perng et al
EPI_ISL_447255,TSGH-CP molecular lab,TSGH-CP molecular lab,Cherng-Lih Perng et al
EPI_ISL_447257,TSGH-CP molecular lab,TSGH-CP molecular lab,Cherng-Lih Perng et al
EPI_ISL_447592,TSGH-CP molecular lab,TSGH-CP molecular lab,Cherng-Lih Perng et al
EPI_ISL_447593,TSGH-CP molecular lab,TSGH-CP molecular lab,Cherng-Lih Perng et al
EPI_ISL_457726,TSGH-CP molecular lab,TSGH-CP molecular lab,Cherng-Lih Perng et al
EPI_ISL_457730,TSGH-CP molecular lab,TSGH-CP molecular lab,Cherng-Lih Perng et al
EPI_ISL_457733,TSGH-CP molecular lab,TSGH-CP molecular lab,Cherng-Lih Perng et al
EPI_ISL_458029,TSGH-CP molecular lab,TSGH-CP molecular lab,Cherng-Lih Perng et al
EPI_ISL_403962,Bamrasnaradura Hospital,"1. Department of Medical Sciences, Ministry of Public Health, Thailand 2. Thai Red Cross Emerging Infectious Diseases - Health Science Centre 3. Department of Disease Control, Ministry of Public Health, Thailand",Pilailuk et al
EPI_ISL_403963,Bamrasnaradura Hospital,"1. Department of Medical Sciences, Ministry of Public Health, Thailand 2. Thai Red Cross Emerging Infectious Diseases - Health Science Centre 3. Department of Disease Control, Ministry of Public Health, Thailand",Pilailuk et al
EPI_ISL_423039,Ramathibodi Hospital,COVID-19 Network Investigations (CONI) Alliance,Elizabeth Batty et al
EPI_ISL_423040,Ramathibodi Hospital,COVID-19 Network Investigations (CONI) Alliance,Elizabeth Batty et al
EPI_ISL_423041,Ramathibodi Hospital,COVID-19 Network Investigations (CONI) Alliance,Elizabeth Batty et al
EPI_ISL_423042,Ramathibodi Hospital,COVID-19 Network Investigations (CONI) Alliance,Elizabeth Batty et al
EPI_ISL_423043,Ramathibodi Hospital,COVID-19 Network Investigations (CONI) Alliance,Elizabeth Batty et al
EPI_ISL_429164,Ramathibodi Hospital,COVID-19 Network Investigations (CONI) Alliance,Elizabeth Batty et al
EPI_ISL_429165,Ramathibodi Hospital,COVID-19 Network Investigations (CONI) Alliance,Elizabeth Batty et al
EPI_ISL_429166,Ramathibodi Hospital,COVID-19 Network Investigations (CONI) Alliance,Elizabeth Batty et al
EPI_ISL_429167,Ramathibodi Hospital,COVID-19 Network Investigations (CONI) Alliance,Elizabeth Batty et al
EPI_ISL_429169,Ramathibodi Hospital,COVID-19 Network Investigations (CONI) Alliance,Elizabeth Batty et al
EPI_ISL_429170,Ramathibodi Hospital,COVID-19 Network Investigations (CONI) Alliance,Elizabeth Batty et al
EPI_ISL_429171,Ramathibodi Hospital,COVID-19 Network Investigations (CONI) Alliance,Elizabeth Batty et al
EPI_ISL_429172,Ramathibodi Hospital,COVID-19 Network Investigations (CONI) Alliance,Elizabeth Batty et al
EPI_ISL_429173,Ramathibodi Hospital,COVID-19 Network Investigations (CONI) Alliance,Elizabeth Batty et al
EPI_ISL_429174,Ramathibodi Hospital,COVID-19 Network Investigations (CONI) Alliance,Elizabeth Batty et al
EPI_ISL_429175,Ramathibodi Hospital,COVID-19 Network Investigations (CONI) Alliance,Elizabeth Batty et al
EPI_ISL_429176,Ramathibodi Hospital,COVID-19 Network Investigations (CONI) Alliance,Elizabeth Batty et al
EPI_ISL_429177,Ramathibodi Hospital,COVID-19 Network Investigations (CONI) Alliance,Elizabeth Batty et al
EPI_ISL_429178,Ramathibodi Hospital,COVID-19 Network Investigations (CONI) Alliance,Elizabeth Batty et al
EPI_ISL_429179,Ramathibodi Hospital,COVID-19 Network Investigations (CONI) Alliance,Elizabeth Batty et al
EPI_ISL_429180,Ramathibodi Hospital,COVID-19 Network Investigations (CONI) Alliance,Elizabeth Batty et al
EPI_ISL_429181,Ramathibodi Hospital,COVID-19 Network Investigations (CONI) Alliance,Elizabeth Batty et al
EPI_ISL_429182,Ramathibodi Hospital,COVID-19 Network Investigations (CONI) Alliance,Elizabeth Batty et al
EPI_ISL_429183,Ramathibodi Hospital,COVID-19 Network Investigations (CONI) Alliance,Elizabeth Batty et al
EPI_ISL_429184,Ramathibodi Hospital,COVID-19 Network Investigations (CONI) Alliance,Elizabeth Batty et al
EPI_ISL_446996,Ramathibodi Hospital,COVID-19 Network Investigations (CONI) Alliance,Elizabeth Batty et al
EPI_ISL_446997,Ramathibodi Hospital,COVID-19 Network Investigations (CONI) Alliance,Elizabeth Batty et al
EPI_ISL_446998,Ramathibodi Hospital,COVID-19 Network Investigations (CONI) Alliance,Elizabeth Batty et al
EPI_ISL_446999,Ramathibodi Hospital,COVID-19 Network Investigations (CONI) Alliance,Elizabeth Batty et al
EPI_ISL_447000,Ramathibodi Hospital,COVID-19 Network Investigations (CONI) Alliance,Elizabeth Batty et al
EPI_ISL_447001,Ramathibodi Hospital,COVID-19 Network Investigations (CONI) Alliance,Elizabeth Batty et al
EPI_ISL_447002,Ramathibodi Hospital,COVID-19 Network Investigations (CONI) Alliance,Elizabeth Batty et al
EPI_ISL_447003,Ramathibodi Hospital,COVID-19 Network Investigations (CONI) Alliance,Elizabeth Batty et al
EPI_ISL_447004,Ramathibodi Hospital,COVID-19 Network Investigations (CONI) Alliance,Elizabeth Batty et al
EPI_ISL_447005,Ramathibodi Hospital,COVID-19 Network Investigations (CONI) Alliance,Elizabeth Batty et al
EPI_ISL_447006,Ramathibodi Hospital,COVID-19 Network Investigations (CONI) Alliance,Elizabeth Batty et al
EPI_ISL_447007,Ramathibodi Hospital,COVID-19 Network Investigations (CONI) Alliance,Elizabeth Batty et al
EPI_ISL_447008,Ramathibodi Hospital,COVID-19 Network Investigations (CONI) Alliance,Elizabeth Batty et al
EPI_ISL_447009,Ramathibodi Hospital,COVID-19 Network Investigations (CONI) Alliance,Elizabeth Batty et al
EPI_ISL_447010,Ramathibodi Hospital,COVID-19 Network Investigations (CONI) Alliance,Elizabeth Batty et al
EPI_ISL_447011,Ramathibodi Hospital,COVID-19 Network Investigations (CONI) Alliance,Elizabeth Batty et al
EPI_ISL_447012,Ramathibodi Hospital,COVID-19 Network Investigations (CONI) Alliance,Elizabeth Batty et al
EPI_ISL_445380,Ramathibodi Hospital,COVID-19 Network Investigations (CONI) Alliance,Elizabeth Batty et al
EPI_ISL_447013,Ramathibodi Hospital,COVID-19 Network Investigations (CONI) Alliance,Elizabeth Batty et al
EPI_ISL_447014,Ramathibodi Hospital,COVID-19 Network Investigations (CONI) Alliance,Elizabeth Batty et al
EPI_ISL_447015,Ramathibodi Hospital,COVID-19 Network Investigations (CONI) Alliance,Elizabeth Batty et al
EPI_ISL_447016,Ramathibodi Hospital,COVID-19 Network Investigations (CONI) Alliance,Elizabeth Batty et al
EPI_ISL_447017,Ramathibodi Hospital,COVID-19 Network Investigations (CONI) Alliance,Elizabeth Batty et al
EPI_ISL_447018,Ramathibodi Hospital,COVID-19 Network Investigations (CONI) Alliance,Elizabeth Batty et al
EPI_ISL_447019,Ramathibodi Hospital,COVID-19 Network Investigations (CONI) Alliance,Elizabeth Batty et al
EPI_ISL_447020,Ramathibodi Hospital,COVID-19 Network Investigations (CONI) Alliance,Elizabeth Batty et al
EPI_ISL_447021,Ramathibodi Hospital,COVID-19 Network Investigations (CONI) Alliance,Elizabeth Batty et al
EPI_ISL_447022,Ramathibodi Hospital,COVID-19 Network Investigations (CONI) Alliance,Elizabeth Batty et al
EPI_ISL_447023,Ramathibodi Hospital,COVID-19 Network Investigations (CONI) Alliance,Elizabeth Batty et al
EPI_ISL_447024,Ramathibodi Hospital,COVID-19 Network Investigations (CONI) Alliance,Elizabeth Batty et al
EPI_ISL_447025,Ramathibodi Hospital,COVID-19 Network Investigations (CONI) Alliance,Elizabeth Batty et al
EPI_ISL_447026,Ramathibodi Hospital,COVID-19 Network Investigations (CONI) Alliance,Elizabeth Batty et al
EPI_ISL_447028,Ramathibodi Hospital,COVID-19 Network Investigations (CONI) Alliance,Elizabeth Batty et al
EPI_ISL_447029,Ramathibodi Hospital,COVID-19 Network Investigations (CONI) Alliance,Elizabeth Batty et al
EPI_ISL_450723,Ramathibodi Hospital,COVID-19 Network Investigations (CONI) Alliance,Elizabeth Batty et al
EPI_ISL_458023,Hospital for Tropical Diseases,COVID-19 Network Investigations (CONI) Alliance,Elizabeth Batty et al
EPI_ISL_458024,Hospital for Tropical Diseases,COVID-19 Network Investigations (CONI) Alliance,Elizabeth Batty et al
EPI_ISL_458025,Hospital for Tropical Diseases,COVID-19 Network Investigations (CONI) Alliance,Elizabeth Batty et al
EPI_ISL_458026,Hospital for Tropical Diseases,COVID-19 Network Investigations (CONI) Alliance,Elizabeth Batty et al
EPI_ISL_458027,Hospital for Tropical Diseases,COVID-19 Network Investigations (CONI) Alliance,Elizabeth Batty et al
EPI_ISL_458028,Hospital for Tropical Diseases,COVID-19 Network Investigations (CONI) Alliance,Elizabeth Batty et al
EPI_ISL_455908,Ramathibodi Hospital,COVID-19 Network Investigations (CONI) Alliance,Elizabeth Batty et al
EPI_ISL_455909,Ramathibodi Hospital,COVID-19 Network Investigations (CONI) Alliance,Elizabeth Batty et al
EPI_ISL_455910,Ramathibodi Hospital,COVID-19 Network Investigations (CONI) Alliance,Elizabeth Batty et al
EPI_ISL_455911,Ramathibodi Hospital,COVID-19 Network Investigations (CONI) Alliance,Elizabeth Batty et al
EPI_ISL_455912,Ramathibodi Hospital,COVID-19 Network Investigations (CONI) Alliance,Elizabeth Batty et al
EPI_ISL_455913,Ramathibodi Hospital,COVID-19 Network Investigations (CONI) Alliance,Elizabeth Batty et al
EPI_ISL_455914,Ramathibodi Hospital,COVID-19 Network Investigations (CONI) Alliance,Elizabeth Batty et al
EPI_ISL_455915,Ramathibodi Hospital,COVID-19 Network Investigations (CONI) Alliance,Elizabeth Batty et al
EPI_ISL_455916,Ramathibodi Hospital,COVID-19 Network Investigations (CONI) Alliance,Elizabeth Batty et al
EPI_ISL_455917,Ramathibodi Hospital,COVID-19 Network Investigations (CONI) Alliance,Elizabeth Batty et al
EPI_ISL_455918,Ramathibodi Hospital,COVID-19 Network Investigations (CONI) Alliance,Elizabeth Batty et al
EPI_ISL_455919,Ramathibodi Hospital,COVID-19 Network Investigations (CONI) Alliance,Elizabeth Batty et al
EPI_ISL_455920,Ramathibodi Hospital,COVID-19 Network Investigations (CONI) Alliance,Elizabeth Batty et al
EPI_ISL_455921,Ramathibodi Hospital,COVID-19 Network Investigations (CONI) Alliance,Elizabeth Batty et al
EPI_ISL_455922,Ramathibodi Hospital,COVID-19 Network Investigations (CONI) Alliance,Elizabeth Batty et al
EPI_ISL_455923,Ramathibodi Hospital,COVID-19 Network Investigations (CONI) Alliance,Elizabeth Batty et al
EPI_ISL_455924,Ramathibodi Hospital,COVID-19 Network Investigations (CONI) Alliance,Elizabeth Batty et al
EPI_ISL_455925,Ramathibodi Hospital,COVID-19 Network Investigations (CONI) Alliance,Elizabeth Batty et al
EPI_ISL_455926,Ramathibodi Hospital,COVID-19 Network Investigations (CONI) Alliance,Elizabeth Batty et al
EPI_ISL_455927,Ramathibodi Hospital,COVID-19 Network Investigations (CONI) Alliance,Elizabeth Batty et al
EPI_ISL_455928,Ramathibodi Hospital,COVID-19 Network Investigations (CONI) Alliance,Elizabeth Batty et al
EPI_ISL_455929,Ramathibodi Hospital,COVID-19 Network Investigations (CONI) Alliance,Elizabeth Batty et al
EPI_ISL_455930,Ramathibodi Hospital,COVID-19 Network Investigations (CONI) Alliance,Elizabeth Batty et al
EPI_ISL_455931,Ramathibodi Hospital,COVID-19 Network Investigations (CONI) Alliance,Elizabeth Batty et al
EPI_ISL_455932,Ramathibodi Hospital,COVID-19 Network Investigations (CONI) Alliance,Elizabeth Batty et al
EPI_ISL_455933,Ramathibodi Hospital,COVID-19 Network Investigations (CONI) Alliance,Elizabeth Batty et al
EPI_ISL_455934,Ramathibodi Hospital,COVID-19 Network Investigations (CONI) Alliance,Elizabeth Batty et al
EPI_ISL_455935,Ramathibodi Hospital,COVID-19 Network Investigations (CONI) Alliance,Elizabeth Batty et al
EPI_ISL_455936,Ramathibodi Hospital,COVID-19 Network Investigations (CONI) Alliance,Elizabeth Batty et al
EPI_ISL_455937,Ramathibodi Hospital,COVID-19 Network Investigations (CONI) Alliance,Elizabeth Batty et al
EPI_ISL_455938,Ramathibodi Hospital,COVID-19 Network Investigations (CONI) Alliance,Elizabeth Batty et al
EPI_ISL_455939,Ramathibodi Hospital,COVID-19 Network Investigations (CONI) Alliance,Elizabeth Batty et al
EPI_ISL_455940,Ramathibodi Hospital,COVID-19 Network Investigations (CONI) Alliance,Elizabeth Batty et al
EPI_ISL_455941,Ramathibodi Hospital,COVID-19 Network Investigations (CONI) Alliance,Elizabeth Batty et al
EPI_ISL_455942,Ramathibodi Hospital,COVID-19 Network Investigations (CONI) Alliance,Elizabeth Batty et al
EPI_ISL_455943,Ramathibodi Hospital,COVID-19 Network Investigations (CONI) Alliance,Elizabeth Batty et al
EPI_ISL_455944,Ramathibodi Hospital,COVID-19 Network Investigations (CONI) Alliance,Elizabeth Batty et al
EPI_ISL_455945,Ramathibodi Hospital,COVID-19 Network Investigations (CONI) Alliance,Elizabeth Batty et al
EPI_ISL_455946,Ramathibodi Hospital,COVID-19 Network Investigations (CONI) Alliance,Elizabeth Batty et al
EPI_ISL_455947,Ramathibodi Hospital,COVID-19 Network Investigations (CONI) Alliance,Elizabeth Batty et al
EPI_ISL_455948,Ramathibodi Hospital,COVID-19 Network Investigations (CONI) Alliance,Elizabeth Batty et al
EPI_ISL_450196,bumrungrad international hospital,"National Institute of Health. Department of medical Sciences, Ministry of Public Health, Thailand",Pilailuk et al
EPI_ISL_447920,n/a,"National Institute of Health. Department of medical Sciences, Ministry of Public Health, Thailand",Pilailuk et al
EPI_ISL_447921,n/a,"National Institute of Health. Department of medical Sciences, Ministry of Public Health, Thailand",Pilailuk et al
EPI_ISL_455624,"National Institute of Health. Department of medical Sciences, Ministry of Public Health, Thailand","National Institute of Health. Department of medical Sciences, Ministry of Public Health, Thailand",Pilailuk et al
EPI_ISL_447912,n/a,"National Institute of Health. Department of medical Sciences, Ministry of Public Health, Thailand",Pilailuk et al
EPI_ISL_447913,n/a,"National Institute of Health. Department of medical Sciences, Ministry of Public Health, Thailand",Pilailuk et al
EPI_ISL_455604,Ramkhamhaeng Hospital,"National Institute of Health. Department of medical Sciences, Ministry of Public Health, Thailand",Pilailuk et al
EPI_ISL_455606,Praram 9 Hospital,"National Institute of Health. Department of medical Sciences, Ministry of Public Health, Thailand",Pilailuk et al
EPI_ISL_455607,Praram 9 Hospital,"National Institute of Health. Department of medical Sciences, Ministry of Public Health, Thailand",Pilailuk et al
EPI_ISL_455608,Phramongkutklao Hospital,"National Institute of Health. Department of medical Sciences, Ministry of Public Health, Thailand",Pilailuk et al
EPI_ISL_447915,n/a,"National Institute of Health. Department of medical Sciences, Ministry of Public Health, Thailand",Pilailuk et al
EPI_ISL_455586,Siriraj hospital,"National Institute of Health. Department of medical Sciences, Ministry of Public Health, Thailand",Pilailuk et al
EPI_ISL_455585,Phramongkutklao Hospital,"National Institute of Health. Department of medical Sciences, Ministry of Public Health, Thailand",Pilailuk et al
EPI_ISL_447916,n/a,"National Institute of Health. Department of medical Sciences, Ministry of Public Health, Thailand",Pilailuk et al
EPI_ISL_447918,n/a,"National Institute of Health. Department of medical Sciences, Ministry of Public Health, Thailand",Pilailuk et al
EPI_ISL_434692,Bamrasnaradura hospital,"National Institute of Health. Department of medical Sciences, Ministry of Public Health, Thailand",Pilailuk et al
EPI_ISL_434694,Bamrasnaradura hospital,"National Institute of Health. Department of medical Sciences, Ministry of Public Health, Thailand",Pilailuk et al
EPI_ISL_434697,unknown,"National Institute of Health. Department of medical Sciences, Ministry of Public Health, Thailand",Pilailuk et al
EPI_ISL_434698,Praram 9 Hospital,"National Institute of Health. Department of medical Sciences, Ministry of Public Health, Thailand",Pilailuk et al
EPI_ISL_434699,Praram 9 Hospital,"National Institute of Health. Department of medical Sciences, Ministry of Public Health, Thailand",Pilailuk et al
EPI_ISL_434700,Ramkhamhaeng Hospital,"National Institute of Health. Department of medical Sciences, Ministry of Public Health, Thailand",Pilailuk et al
EPI_ISL_434701,Panyanunthaphikkhu Chonprathan Medical Center (PCMC),"National Institute of Health. Department of medical Sciences, Ministry of Public Health, Thailand",Pilailuk et al
EPI_ISL_434703,Praram 9 Hospital,"National Institute of Health. Department of medical Sciences, Ministry of Public Health, Thailand",Pilailuk et al
EPI_ISL_434704,Praram 9 Hospital,"National Institute of Health. Department of medical Sciences, Ministry of Public Health, Thailand",Pilailuk et al
EPI_ISL_430841,Praram 9 Hospital,"National Institute of Health. Department of medical Sciences, Ministry of Public Health, Thailand",Pilailuk et al
EPI_ISL_434705,Praram 9 Hospital,"National Institute of Health. Department of medical Sciences, Ministry of Public Health, Thailand",Pilailuk et al
EPI_ISL_434706,Praram 9 Hospital,"National Institute of Health. Department of medical Sciences, Ministry of Public Health, Thailand",Pilailuk et al
EPI_ISL_434707,Thammasat University Hospital,"National Institute of Health. Department of medical Sciences, Ministry of Public Health, Thailand",Pilailuk et al
EPI_ISL_434708,unknown,"National Institute of Health. Department of medical Sciences, Ministry of Public Health, Thailand",Pilailuk et al
EPI_ISL_430842,Central chest Institute of Thailand,"National Institute of Health. Department of medical Sciences, Ministry of Public Health, Thailand",Pilailuk et al
EPI_ISL_434693,Bamrasnaradura hospital,"National Institute of Health. Department of medical Sciences, Ministry of Public Health, Thailand",Pilailuk et al
EPI_ISL_455587,H.R.H. Maha Chakri Sirindhorn Medical Center,"National Institute of Health. Department of medical Sciences, Ministry of Public Health, Thailand",Pilailuk et al
EPI_ISL_447911,n/a,"National Institute of Health. Department of medical Sciences, Ministry of Public Health, Thailand",Pilailuk et al
EPI_ISL_455605,Panyananthaphikkhu Chonprathan Medical Center,"National Institute of Health. Department of medical Sciences, Ministry of Public Health, Thailand",Pilailuk et al
EPI_ISL_450197,"National Institute of Health. Department of medical Sciences, Ministry of Public Health, Thailand","National Institute of Health. Department of medical Sciences, Ministry of Public Health, Thailand",Pilailuk et al
EPI_ISL_455583,Central Chest Institute of Thailand,"National Institute of Health. Department of medical Sciences, Ministry of Public Health, Thailand",Pilailuk et al
EPI_ISL_455594,Central Chest Institute of Thailand,"National Institute of Health. Department of medical Sciences, Ministry of Public Health, Thailand",Pilailuk et al
EPI_ISL_455593,"National Institute of Health. Department of medical Sciences, Ministry of Public Health, Thailand","National Institute of Health. Department of medical Sciences, Ministry of Public Health, Thailand",Pilailuk et al
EPI_ISL_455592,"National Institute of Health. Department of medical Sciences, Ministry of Public Health, Thailand","National Institute of Health. Department of medical Sciences, Ministry of Public Health, Thailand",Pilailuk et al
EPI_ISL_455591,"National Institute of Health. Department of medical Sciences, Ministry of Public Health, Thailand","National Institute of Health. Department of medical Sciences, Ministry of Public Health, Thailand",Pilailuk et al
EPI_ISL_455590,"National Institute of Health. Department of medical Sciences, Ministry of Public Health, Thailand","National Institute of Health. Department of medical Sciences, Ministry of Public Health, Thailand",Pilailuk et al
EPI_ISL_455589,"National Institute of Health. Department of medical Sciences, Ministry of Public Health, Thailand","National Institute of Health. Department of medical Sciences, Ministry of Public Health, Thailand",Pilailuk et al
EPI_ISL_447917,n/a,"National Institute of Health. Department of medical Sciences, Ministry of Public Health, Thailand",Pilailuk et al
EPI_ISL_447909,n/a,"National Institute of Health. Department of medical Sciences, Ministry of Public Health, Thailand",Pilailuk et al
EPI_ISL_447910,n/a,"National Institute of Health. Department of medical Sciences, Ministry of Public Health, Thailand",Pilailuk et al
EPI_ISL_447914,n/a,"National Institute of Health. Department of medical Sciences, Ministry of Public Health, Thailand",Pilailuk et al
EPI_ISL_437623,unknown,Faculty of Medicine,Rodpan et al
EPI_ISL_437622,unknown,Faculty of Medicine,Rodpan et al
EPI_ISL_437621,unknown,Faculty of Medicine,Rodpan et al
EPI_ISL_437620,unknown,Faculty of Medicine,Rodpan et al
EPI_ISL_437619,unknown,Faculty of Medicine,Rodpan et al
EPI_ISL_437618,unknown,Faculty of Medicine,Rodpan et al
EPI_ISL_437624,unknown,Faculty of Medicine,Rodpan et al
EPI_ISL_437617,unknown,Faculty of Medicine,Rodpan et al
EPI_ISL_437616,unknown,Faculty of Medicine,Rodpan et al
EPI_ISL_437615,unknown,Faculty of Medicine,Rodpan et al
EPI_ISL_437614,unknown,Faculty of Medicine,Rodpan et al
EPI_ISL_437613,unknown,Faculty of Medicine,Rodpan et al
EPI_ISL_437612,unknown,Faculty of Medicine,Rodpan et al
EPI_ISL_437611,unknown,Faculty of Medicine,Rodpan et al
EPI_ISL_437610,unknown,Faculty of Medicine,Rodpan et al
EPI_ISL_437609,unknown,Faculty of Medicine,Rodpan et al
EPI_ISL_437608,unknown,Faculty of Medicine,Rodpan et al
EPI_ISL_437607,unknown,Faculty of Medicine,Rodpan et al
EPI_ISL_437606,unknown,Faculty of Medicine,Rodpan et al
EPI_ISL_437605,unknown,Faculty of Medicine,Rodpan et al
EPI_ISL_437604,unknown,Faculty of Medicine,Rodpan et al
EPI_ISL_437603,unknown,Faculty of Medicine,Rodpan et al
EPI_ISL_437602,unknown,Faculty of Medicine,Rodpan et al
EPI_ISL_430837,n/a,"Thai National Influenza Center, Department of medical Science, Ministry of Public Health, Thailand",Pilailuk et al
EPI_ISL_455588,Trang Hospital,"National Institute of Health. Department of medical Sciences, Ministry of Public Health, Thailand",Pilailuk et al
EPI_ISL_412983,Tianmen Center for Disease Control and Prevention,Hubei Provincial Center for Disease Control and Prevention,Bin Fang et al
EPI_ISL_463001,unknown,Clinical virology,Fares et al
EPI_ISL_463005,unknown,Clinical virology,Fares et al
EPI_ISL_463002,unknown,Clinical virology,Fares et al
EPI_ISL_463006,unknown,Clinical virology,Fares et al
EPI_ISL_463004,unknown,Clinical virology,Fares et al
EPI_ISL_458285,unknown,Bundeswehr Institute of Microbiology,Handrick et al
EPI_ISL_458286,unknown,Bundeswehr Institute of Microbiology,Handrick et al
EPI_ISL_424366,"Vaccine Research, Development and Application Center, Erciyes University",Gen Era Diagnostics Inc.,Shaikh Terkis Islam Pavel et al
EPI_ISL_427391,Genomic Laboratory (GLAB) (Conjoint lab of Health Directorate of Istanbul and Istanbul Technical University),"Genomic Laboratory (GLAB), Istanbul Technical University",Ilker Karacan et al
EPI_ISL_428346,Genomic Laboratory (GLAB) (Conjoint lab of Health Directorate of Istanbul and Istanbul Technical University),"Genomic Laboratory (GLAB), Istanbul Technical University",Ilker Karacan et al
EPI_ISL_428368,Genomic Laboratory (GLAB) (Conjoint lab of Health Directorate of Istanbul and Istanbul Technical University),"Genomic Laboratory (GLAB), Istanbul Technical University",Ilker Karacan et al
EPI_ISL_437316,Ministry of Health Turkey,Ministry of Health Turkey,Fatma Bayrakdar et al
EPI_ISL_437322,Ministry of Health Turkey,Ministry of Health Turkey,Fatma Bayrakdar et al
EPI_ISL_437331,Ministry of Health Turkey,Ministry of Health Turkey,Fatma Bayrakdar et al
EPI_ISL_437334,Ministry of Health Turkey,Ministry of Health Turkey,Fatma Bayrakdar et al
EPI_ISL_429871,Ministry of Health Turkey,Ministry of Health Turkey,Fatma Bayrakdar et al
EPI_ISL_437317,Ministry of Health Turkey,Ministry of Health Turkey,Fatma Bayrakdar et al
EPI_ISL_437309,Ministry of Health Turkey,Ministry of Health Turkey,Fatma Bayrakdar et al
EPI_ISL_437310,Ministry of Health Turkey,Ministry of Health Turkey,Fatma Bayrakdar et al
EPI_ISL_429872,Ministry of Health Turkey,Ministry of Health Turkey,Fatma Bayrakdar et al
EPI_ISL_429873,Ministry of Health Turkey,Ministry of Health Turkey,Fatma Bayrakdar et al
EPI_ISL_437333,Ministry of Health Turkey,Ministry of Health Turkey,Fatma Bayrakdar et al
EPI_ISL_437335,Ministry of Health Turkey,Ministry of Health Turkey,Fatma Bayrakdar et al
EPI_ISL_437305,Ministry of Health Turkey,Ministry of Health Turkey,Fatma Bayrakdar et al
EPI_ISL_437311,Ministry of Health Turkey,Ministry of Health Turkey,Fatma Bayrakdar et al
EPI_ISL_437326,Ministry of Health Turkey,Ministry of Health Turkey,Fatma Bayrakdar et al
EPI_ISL_437318,Ministry of Health Turkey,Ministry of Health Turkey,Fatma Bayrakdar et al
EPI_ISL_437306,Ministry of Health Turkey,Ministry of Health Turkey,Fatma Bayrakdar et al
EPI_ISL_437330,Ministry of Health Turkey,Ministry of Health Turkey,Fatma Bayrakdar et al
EPI_ISL_437327,Ministry of Health Turkey,Ministry of Health Turkey,Fatma Bayrakdar et al
EPI_ISL_437312,Ministry of Health Turkey,Ministry of Health Turkey,Fatma Bayrakdar et al
EPI_ISL_437324,Ministry of Health Turkey,Ministry of Health Turkey,Fatma Bayrakdar et al
EPI_ISL_437323,Ministry of Health Turkey,Ministry of Health Turkey,Fatma Bayrakdar et al
EPI_ISL_437319,Ministry of Health Turkey,Ministry of Health Turkey,Fatma Bayrakdar et al
EPI_ISL_437320,Ministry of Health Turkey,Ministry of Health Turkey,Fatma Bayrakdar et al
EPI_ISL_437325,Ministry of Health Turkey,Ministry of Health Turkey,Fatma Bayrakdar et al
EPI_ISL_437321,Ministry of Health Turkey,Ministry of Health Turkey,Fatma Bayrakdar et al
EPI_ISL_437313,Ministry of Health Turkey,Ministry of Health Turkey,Fatma Bayrakdar et al
EPI_ISL_429866,Ministry of Health Turkey,Ministry of Health Turkey,Fatma Bayrakdar et al
EPI_ISL_437307,Ministry of Health Turkey,Ministry of Health Turkey,Fatma Bayrakdar et al
EPI_ISL_429867,Ministry of Health Turkey,Ministry of Health Turkey,Fatma Bayrakdar et al
EPI_ISL_429868,Ministry of Health Turkey,Ministry of Health Turkey,Fatma Bayrakdar et al
EPI_ISL_437332,Ministry of Health Turkey,Ministry of Health Turkey,Fatma Bayrakdar et al
EPI_ISL_429869,Ministry of Health Turkey,Ministry of Health Turkey,Fatma Bayrakdar et al
EPI_ISL_428712,Ministry of Health Turkey,Ministry of Health Turkey,Fatma Bayrakdar et al
EPI_ISL_437314,Ministry of Health Turkey,Ministry of Health Turkey,Fatma Bayrakdar et al
EPI_ISL_437308,Ministry of Health Turkey,Ministry of Health Turkey,Fatma Bayrakdar et al
EPI_ISL_428713,Ministry of Health Turkey,Ministry of Health Turkey,Fatma Bayrakdar et al
EPI_ISL_428714,Ministry of Health Turkey,Ministry of Health Turkey,Fatma Bayrakdar et al
EPI_ISL_428715,Ministry of Health Turkey,Ministry of Health Turkey,Fatma Bayrakdar et al
EPI_ISL_428716,Ministry of Health Turkey,Ministry of Health Turkey,Fatma Bayrakdar et al
EPI_ISL_428717,Ministry of Health Turkey,Ministry of Health Turkey,Fatma Bayrakdar et al
EPI_ISL_428718,Ministry of Health Turkey,Ministry of Health Turkey,Fatma Bayrakdar et al
EPI_ISL_437329,Ministry of Health Turkey,Ministry of Health Turkey,Fatma Bayrakdar et al
EPI_ISL_437304,Ministry of Health Turkey,Ministry of Health Turkey,Fatma Bayrakdar et al
EPI_ISL_437328,Ministry of Health Turkey,Ministry of Health Turkey,Fatma Bayrakdar et al
EPI_ISL_428719,Ministry of Health Turkey,Ministry of Health Turkey,Fatma Bayrakdar et al
EPI_ISL_428720,Ministry of Health Turkey,Ministry of Health Turkey,Fatma Bayrakdar et al
EPI_ISL_428721,Ministry of Health Turkey,Ministry of Health Turkey,Fatma Bayrakdar et al
EPI_ISL_428722,Ministry of Health Turkey,Ministry of Health Turkey,Fatma Bayrakdar et al
EPI_ISL_428723,Ministry of Health Turkey,Ministry of Health Turkey,Fatma Bayrakdar et al
EPI_ISL_429861,Ministry of Health Turkey,Ministry of Health Turkey,Fatma Bayrakdar et al
EPI_ISL_429862,Ministry of Health Turkey,Ministry of Health Turkey,Fatma Bayrakdar et al
EPI_ISL_429863,Ministry of Health Turkey,Ministry of Health Turkey,Fatma Bayrakdar et al
EPI_ISL_429864,Ministry of Health Turkey,Ministry of Health Turkey,Fatma Bayrakdar et al
EPI_ISL_429870,Ministry of Health Turkey,Ministry of Health Turkey,Fatma Bayrakdar et al
EPI_ISL_429865,Ministry of Health Turkey,Ministry of Health Turkey,Fatma Bayrakdar et al
EPI_ISL_437315,Ministry of Health Turkey,Ministry of Health Turkey,Fatma Bayrakdar et al
EPI_ISL_460618,unknown,Physiology,Pence et al
EPI_ISL_460617,unknown,Physiology,Pence et al
EPI_ISL_468066,"Physiology, Istanbul Medeniyet University","Physiology, Istanbul Medeniyet University",Pence et al
EPI_ISL_460619,unknown,Physiology,Pence et al
EPI_ISL_457824,"Bezmialem Vakif University, Dept Microbiology, Medical School, Fatih, Istanbul, Turkey","Bezmialem Vakif University, Medical School & Beykoz Institute of Life Sciences & Biotechnology",Mehmet Z. Doymaz et al
EPI_ISL_455719,T.C. Sağlık Bakanlığı Adıyaman İl Sağlık Müdürlüğü Adıyaman Eğitim Ve Araştırma Hastanesi,"VETAL Animal Health Products Company, BSL3+ Production Laboratuary /Turkey",Mehmet Turgut et al
EPI_ISL_420303,Alaska State Virology Laboratory,Alaska State Virology Laboratory,Chen et al
EPI_ISL_420304,Alaska State Virology Laboratory,Alaska State Virology Laboratory,Chen et al
EPI_ISL_420305,Alaska State Virology Laboratory,Alaska State Virology Laboratory,Chen et al
EPI_ISL_431013,Alaska State Virology Laboratory,Alaska State Virology Laboratory,Jack Chen et al
EPI_ISL_431014,Alaska State Virology Laboratory,Alaska State Virology Laboratory,Jack Chen et al
EPI_ISL_431015,Alaska State Virology Laboratory,Alaska State Virology Laboratory,Jack Chen et al
EPI_ISL_420306,Alaska State Virology Laboratory,Alaska State Virology Laboratory,Chen et al
EPI_ISL_431016,Alaska State Virology Laboratory,Alaska State Virology Laboratory,Jack Chen et al
EPI_ISL_437513,Alaska State Virology Laboratory,Alaska State Virology Laboratory,Jack Chen et al
EPI_ISL_424346,Alaska State Virology Laboratory,Alaska State Virology Laboratory,Chen et al
EPI_ISL_431017,Alaska State Virology Laboratory,Alaska State Virology Laboratory,Jack Chen et al
EPI_ISL_437514,Alaska State Virology Laboratory,Alaska State Virology Laboratory,Jack Chen et al
EPI_ISL_431018,Alaska State Virology Laboratory,Alaska State Virology Laboratory,Jack Chen et al
EPI_ISL_437515,Alaska State Virology Laboratory,Alaska State Virology Laboratory,Jack Chen et al
EPI_ISL_431019,Alaska State Virology Laboratory,Alaska State Virology Laboratory,Jack Chen et al
EPI_ISL_424347,Alaska State Virology Laboratory,Alaska State Virology Laboratory,Chen et al
EPI_ISL_437873,Alaska State Virology Laboratory,Alaska State Virology Laboratory,Jack Chen et al
EPI_ISL_427619,Alaska State Virology Laboratory,Alaska State Virology Laboratory,Chen et al
EPI_ISL_427620,Alaska State Virology Laboratory,Alaska State Virology Laboratory,Chen et al
EPI_ISL_427621,Alaska State Virology Laboratory,Alaska State Virology Laboratory,Chen et al
EPI_ISL_427622,Alaska State Virology Laboratory,Alaska State Virology Laboratory,Chen et al
EPI_ISL_437516,Alaska State Virology Laboratory,Alaska State Virology Laboratory,Jack Chen et al
EPI_ISL_435441,Alaska State Virology Laboratory,Alaska State Virology Laboratory,Jack Chen et al
EPI_ISL_436464,Alaska State Virology Laboratory,Alaska State Virology Laboratory,Jack Chen et al
EPI_ISL_435442,Alaska State Virology Laboratory,Alaska State Virology Laboratory,Jack Chen et al
EPI_ISL_437517,Alaska State Virology Laboratory,Alaska State Virology Laboratory,Jack Chen et al
EPI_ISL_435443,Alaska State Virology Laboratory,Alaska State Virology Laboratory,Jack Chen et al
EPI_ISL_435444,Alaska State Virology Laboratory,Alaska State Virology Laboratory,Jack Chen et al
EPI_ISL_437518,Alaska State Virology Laboratory,Alaska State Virology Laboratory,Jack Chen et al
EPI_ISL_450624,"Michigan Department of Health and Human Services, Bureau of Laboratories","Michigan Department of Health and Human Services, Bureau of Laboratories",Blankenship HM et al
EPI_ISL_450800,AR Dept. of Health-Public Health Lab,"Pathogen Discovery, Respiratory Viruses Branch, Division of Viral Diseases, Centers for Disease Control and Prevention",Yan Li et al
EPI_ISL_424668,Arizona State University Health Services,Arizona State University,Rabia Maqsood et al
EPI_ISL_424669,Arizona State University Health Services,Arizona State University,Rabia Maqsood et al
EPI_ISL_424671,Arizona State University Health Services,Arizona State University,Rabia Maqsood et al
EPI_ISL_467372,Arizona State University Health Services,Arizona State University,Peter T. Skidmore et al
EPI_ISL_467373,Arizona State University Health Services,Arizona State University,Peter T. Skidmore et al
EPI_ISL_452118,"AZ SPHL, Arizona Department of Health Services","Pathogen Discovery, Respiratory Viruses Branch, Division of Viral Diseases, Centers for Disease Control and Prevention",Yan Li et al
EPI_ISL_426499,TGen North,TGen North,Jolene Bowers et al
EPI_ISL_426500,TGen North,TGen North,Jolene Bowers et al
EPI_ISL_426501,TGen North,TGen North,Jolene Bowers et al
EPI_ISL_426502,TGen North,TGen North,Jolene Bowers et al
EPI_ISL_426503,TGen North,TGen North,Jolene Bowers et al
EPI_ISL_426504,TGen North,TGen North,Jolene Bowers et al
EPI_ISL_426505,TGen North,TGen North,Jolene Bowers et al
EPI_ISL_426506,TGen North,TGen North,Jolene Bowers et al
EPI_ISL_426507,TGen North,TGen North,Jolene Bowers et al
EPI_ISL_426509,TGen North,TGen North,Jolene Bowers et al
EPI_ISL_426510,TGen North,TGen North,Jolene Bowers et al
EPI_ISL_426511,TGen North,TGen North,Jolene Bowers et al
EPI_ISL_426512,"AZ SPHL, Arizona Department of Health Services",TGen North,Jolene Bowers et al
EPI_ISL_426513,"AZ SPHL, Arizona Department of Health Services",TGen North,Jolene Bowers et al
EPI_ISL_426514,"AZ SPHL, Arizona Department of Health Services",TGen North,Jolene Bowers et al
EPI_ISL_426515,"AZ SPHL, Arizona Department of Health Services",TGen North,Jolene Bowers et al
EPI_ISL_426516,"AZ SPHL, Arizona Department of Health Services",TGen North,Jolene Bowers et al
EPI_ISL_426517,"AZ SPHL, Arizona Department of Health Services",TGen North,Jolene Bowers et al
EPI_ISL_426518,"AZ SPHL, Arizona Department of Health Services",TGen North,Jolene Bowers et al
EPI_ISL_426519,"AZ SPHL, Arizona Department of Health Services",TGen North,Jolene Bowers et al
EPI_ISL_426520,TGen North,TGen North,Jolene Bowers et al
EPI_ISL_426521,TGen North,TGen North,Jolene Bowers et al
EPI_ISL_426522,TGen North,TGen North,Jolene Bowers et al
EPI_ISL_426523,TGen North,TGen North,Jolene Bowers et al
EPI_ISL_426524,TGen North,TGen North,Jolene Bowers et al
EPI_ISL_426525,TGen North,TGen North,Jolene Bowers et al
EPI_ISL_426526,TGen North,TGen North,Jolene Bowers et al
EPI_ISL_426527,"AZ SPHL, Arizona Department of Health Services",TGen North,Jolene Bowers et al
EPI_ISL_426528,"AZ SPHL, Arizona Department of Health Services",TGen North,Jolene Bowers et al
EPI_ISL_426529,"AZ SPHL, Arizona Department of Health Services",TGen North,Jolene Bowers et al
EPI_ISL_426530,"AZ SPHL, Arizona Department of Health Services",TGen North,Jolene Bowers et al
EPI_ISL_426531,"AZ SPHL, Arizona Department of Health Services",TGen North,Jolene Bowers et al
EPI_ISL_426532,TGen North,TGen North,Jolene Bowers et al
EPI_ISL_426533,TGen North,TGen North,Jolene Bowers et al
EPI_ISL_426534,TGen North,TGen North,Jolene Bowers et al
EPI_ISL_426535,TGen North,TGen North,Jolene Bowers et al
EPI_ISL_426536,TGen North,TGen North,Jolene Bowers et al
EPI_ISL_426537,"AZ SPHL, Arizona Department of Health Services",TGen North,Jolene Bowers et al
EPI_ISL_426538,"AZ SPHL, Arizona Department of Health Services",TGen North,Jolene Bowers et al
EPI_ISL_426539,"AZ SPHL, Arizona Department of Health Services",TGen North,Jolene Bowers et al
EPI_ISL_426483,"AZ SPHL, Arizona Department of Health Services",TGen North,Jolene Bowers et al
EPI_ISL_426540,"AZ SPHL, Arizona Department of Health Services",TGen North,Jolene Bowers et al
EPI_ISL_427271,"AZ SPHL, Arizona Department of Health Services",TGen North,Jolene Bowers et al
EPI_ISL_427272,"AZ SPHL, Arizona Department of Health Services",TGen North,Jolene Bowers et al
EPI_ISL_426541,"AZ SPHL, Arizona Department of Health Services",TGen North,Jolene Bowers et al
EPI_ISL_426485,"AZ SPHL, Arizona Department of Health Services",TGen North,Jolene Bowers et al
EPI_ISL_426542,"AZ SPHL, Arizona Department of Health Services",TGen North,Jolene Bowers et al
EPI_ISL_426543,"AZ SPHL, Arizona Department of Health Services",TGen North,Jolene Bowers et al
EPI_ISL_426544,"AZ SPHL, Arizona Department of Health Services",TGen North,Jolene Bowers et al
EPI_ISL_426545,"AZ SPHL, Arizona Department of Health Services",TGen North,Jolene Bowers et al
EPI_ISL_426546,"AZ SPHL, Arizona Department of Health Services",TGen North,Jolene Bowers et al
EPI_ISL_426547,"AZ SPHL, Arizona Department of Health Services",TGen North,Jolene Bowers et al
EPI_ISL_426548,"AZ SPHL, Arizona Department of Health Services",TGen North,Jolene Bowers et al
EPI_ISL_426549,"AZ SPHL, Arizona Department of Health Services",TGen North,Jolene Bowers et al
EPI_ISL_426550,"AZ SPHL, Arizona Department of Health Services",TGen North,Jolene Bowers et al
EPI_ISL_426551,"AZ SPHL, Arizona Department of Health Services",TGen North,Jolene Bowers et al
EPI_ISL_426552,"AZ SPHL, Arizona Department of Health Services",TGen North,Jolene Bowers et al
EPI_ISL_426553,"AZ SPHL, Arizona Department of Health Services",TGen North,Jolene Bowers et al
EPI_ISL_426554,"AZ SPHL, Arizona Department of Health Services",TGen North,Jolene Bowers et al
EPI_ISL_426555,"AZ SPHL, Arizona Department of Health Services",TGen North,Jolene Bowers et al
EPI_ISL_426556,TGen North,TGen North,Jolene Bowers et al
EPI_ISL_426557,TGen North,TGen North,Jolene Bowers et al
EPI_ISL_426558,"AZ SPHL, Arizona Department of Health Services",TGen North,Jolene Bowers et al
EPI_ISL_426559,"AZ SPHL, Arizona Department of Health Services",TGen North,Jolene Bowers et al
EPI_ISL_426560,"AZ SPHL, Arizona Department of Health Services",TGen North,Jolene Bowers et al
EPI_ISL_426561,"AZ SPHL, Arizona Department of Health Services",TGen North,Jolene Bowers et al
EPI_ISL_426562,"AZ SPHL, Arizona Department of Health Services",TGen North,Jolene Bowers et al
EPI_ISL_426563,"AZ SPHL, Arizona Department of Health Services",TGen North,Jolene Bowers et al
EPI_ISL_426564,"AZ SPHL, Arizona Department of Health Services",TGen North,Jolene Bowers et al
EPI_ISL_426565,"AZ SPHL, Arizona Department of Health Services",TGen North,Jolene Bowers et al
EPI_ISL_426566,"AZ SPHL, Arizona Department of Health Services",TGen North,Jolene Bowers et al
EPI_ISL_426567,"AZ SPHL, Arizona Department of Health Services",TGen North,Jolene Bowers et al
EPI_ISL_426568,"AZ SPHL, Arizona Department of Health Services",TGen North,Jolene Bowers et al
EPI_ISL_426569,"AZ SPHL, Arizona Department of Health Services",TGen North,Jolene Bowers et al
EPI_ISL_426484,n/a,Worobey Lab on behalf of the Arizona COVID-19 Genomics Union,Brendan B. Larsen et al
EPI_ISL_406223,Arizona Department of Health Services,"Pathogen Discovery, Respiratory Viruses Branch, Division of Viral Diseases, Centers for Disease Control and Prevention",Ying Tao et al
EPI_ISL_420784,AZ Department of Health Services,"Pathogen Discovery, Respiratory Viruses Branch, Division of Viral Diseases, Centers for Disease Control and Prevention",Krista Queen et al
EPI_ISL_424848,"AZ SPHL, Arizona Department of Health Services","Pathogen Discovery, Respiratory Viruses Branch, Division of Viral Diseases, Centers for Disease Control and Prevention",Yan Li et al
EPI_ISL_424849,"AZ SPHL, Arizona Department of Health Services","Pathogen Discovery, Respiratory Viruses Branch, Division of Viral Diseases, Centers for Disease Control and Prevention",Yan Li et al
EPI_ISL_447886,unknown,Pathogen Discovery,Ying Tao et al
EPI_ISL_413557,California Department of Public Health,"Chiu Laboratory, University of California, San Francisco",Xianding Deng et al
EPI_ISL_413931,California Department of Public Health,"Chiu Laboratory, University of California, San Francisco",Xianding Deng et al
EPI_ISL_417323,California Department of Public Health,"Chiu Laboratory, University of California, San Francisco",Xianding Deng et al
EPI_ISL_413558,California Department of Public Health,"Chiu Laboratory, University of California, San Francisco",Xianding Deng et al
EPI_ISL_417324,California Department of Public Health,"Chiu Laboratory, University of California, San Francisco",Xianding Deng et al
EPI_ISL_417325,California Department of Public Health,"Chiu Laboratory, University of California, San Francisco",Xianding Deng et al
EPI_ISL_417330,"Chiu Laboratory, University of California, San Francisco","Chiu Laboratory, University of California, San Francisco",Xianding Deng et al
EPI_ISL_413559,California Department of Public Health,"Chiu Laboratory, University of California, San Francisco",Xianding Deng et al
EPI_ISL_413561,California Department of Public Health,"Chiu Laboratory, University of California, San Francisco",Xianding Deng et al
EPI_ISL_413922,California Department of Public Health,"Chiu Laboratory, University of California, San Francisco",Xianding Deng et al
EPI_ISL_413924,California Department of Public Health,"Chiu Laboratory, University of California, San Francisco",Xianding Deng et al
EPI_ISL_413925,California Department of Public Health,"Chiu Laboratory, University of California, San Francisco",Xianding Deng et al
EPI_ISL_413926,California Department of Public Health,"Chiu Laboratory, University of California, San Francisco",Xianding Deng et al
EPI_ISL_413928,California Department of Public Health,"Chiu Laboratory, University of California, San Francisco",Xianding Deng et al
EPI_ISL_467809,"Cedars-Sinai Medical Center, Department of Pathology & Laboratory Medicine, Molecular Pathology Laboratory","Cedars-Sinai Medical Center, Molecular Pathology Laboratory of Department of Pathology & Laboratory Medicine and Genomic Core",Wenjuan Zhang et al
EPI_ISL_436641,County of Santa Clara Public Health Department,Chan-Zuckerberg Biohub,CZB Cliahub Consortium et al
EPI_ISL_436642,County of Santa Clara Public Health Department,Chan-Zuckerberg Biohub,CZB Cliahub Consortium et al
EPI_ISL_436643,County of Santa Clara Public Health Department,Chan-Zuckerberg Biohub,CZB Cliahub Consortium et al
EPI_ISL_436644,County of Santa Clara Public Health Department,Chan-Zuckerberg Biohub,CZB Cliahub Consortium et al
EPI_ISL_436645,County of Santa Clara Public Health Department,Chan-Zuckerberg Biohub,CZB Cliahub Consortium et al
EPI_ISL_436646,County of Santa Clara Public Health Department,Chan-Zuckerberg Biohub,CZB Cliahub Consortium et al
EPI_ISL_436647,County of Santa Clara Public Health Department,Chan-Zuckerberg Biohub,CZB Cliahub Consortium et al
EPI_ISL_436648,County of Santa Clara Public Health Department,Chan-Zuckerberg Biohub,CZB Cliahub Consortium et al
EPI_ISL_436650,County of Santa Clara Public Health Department,Chan-Zuckerberg Biohub,CZB Cliahub Consortium et al
EPI_ISL_436651,County of Santa Clara Public Health Department,Chan-Zuckerberg Biohub,CZB Cliahub Consortium et al
EPI_ISL_436652,County of Santa Clara Public Health Department,Chan-Zuckerberg Biohub,CZB Cliahub Consortium et al
EPI_ISL_436653,County of Santa Clara Public Health Department,Chan-Zuckerberg Biohub,CZB Cliahub Consortium et al
EPI_ISL_436654,County of Santa Clara Public Health Department,Chan-Zuckerberg Biohub,CZB Cliahub Consortium et al
EPI_ISL_436655,County of Santa Clara Public Health Department,Chan-Zuckerberg Biohub,CZB Cliahub Consortium et al
EPI_ISL_436656,County of Santa Clara Public Health Department,Chan-Zuckerberg Biohub,CZB Cliahub Consortium et al
EPI_ISL_436657,County of Santa Clara Public Health Department,Chan-Zuckerberg Biohub,CZB Cliahub Consortium et al
EPI_ISL_436658,County of Santa Clara Public Health Department,Chan-Zuckerberg Biohub,CZB Cliahub Consortium et al
EPI_ISL_436659,County of Santa Clara Public Health Department,Chan-Zuckerberg Biohub,CZB Cliahub Consortium et al
EPI_ISL_436660,County of Santa Clara Public Health Department,Chan-Zuckerberg Biohub,CZB Cliahub Consortium et al
EPI_ISL_436661,County of Santa Clara Public Health Department,Chan-Zuckerberg Biohub,CZB Cliahub Consortium et al
EPI_ISL_436662,County of Santa Clara Public Health Department,Chan-Zuckerberg Biohub,CZB Cliahub Consortium et al
EPI_ISL_436663,County of Santa Clara Public Health Department,Chan-Zuckerberg Biohub,CZB Cliahub Consortium et al
EPI_ISL_436664,County of Santa Clara Public Health Department,Chan-Zuckerberg Biohub,CZB Cliahub Consortium et al
EPI_ISL_436665,County of Santa Clara Public Health Department,Chan-Zuckerberg Biohub,CZB Cliahub Consortium et al
EPI_ISL_436666,County of Santa Clara Public Health Department,Chan-Zuckerberg Biohub,CZB Cliahub Consortium et al
EPI_ISL_436667,County of Santa Clara Public Health Department,Chan-Zuckerberg Biohub,CZB Cliahub Consortium et al
EPI_ISL_436669,County of Santa Clara Public Health Department,Chan-Zuckerberg Biohub,CZB Cliahub Consortium et al
EPI_ISL_436670,County of Santa Clara Public Health Department,Chan-Zuckerberg Biohub,CZB Cliahub Consortium et al
EPI_ISL_436671,County of Santa Clara Public Health Department,Chan-Zuckerberg Biohub,CZB Cliahub Consortium et al
EPI_ISL_436672,County of Santa Clara Public Health Department,Chan-Zuckerberg Biohub,CZB Cliahub Consortium et al
EPI_ISL_436673,County of Santa Clara Public Health Department,Chan-Zuckerberg Biohub,CZB Cliahub Consortium et al
EPI_ISL_436674,County of Santa Clara Public Health Department,Chan-Zuckerberg Biohub,CZB Cliahub Consortium et al
EPI_ISL_436675,County of Santa Clara Public Health Department,Chan-Zuckerberg Biohub,CZB Cliahub Consortium et al
EPI_ISL_436676,County of Santa Clara Public Health Department,Chan-Zuckerberg Biohub,CZB Cliahub Consortium et al
EPI_ISL_436677,County of Santa Clara Public Health Department,Chan-Zuckerberg Biohub,CZB Cliahub Consortium et al
EPI_ISL_436678,County of Santa Clara Public Health Department,Chan-Zuckerberg Biohub,CZB Cliahub Consortium et al
EPI_ISL_436679,County of Santa Clara Public Health Department,Chan-Zuckerberg Biohub,CZB Cliahub Consortium et al
EPI_ISL_436680,County of Santa Clara Public Health Department,Chan-Zuckerberg Biohub,CZB Cliahub Consortium et al
EPI_ISL_436681,County of Santa Clara Public Health Department,Chan-Zuckerberg Biohub,CZB Cliahub Consortium et al
EPI_ISL_436682,County of Santa Clara Public Health Department,Chan-Zuckerberg Biohub,CZB Cliahub Consortium et al
EPI_ISL_436683,County of Santa Clara Public Health Department,Chan-Zuckerberg Biohub,CZB Cliahub Consortium et al
EPI_ISL_437043,County of Santa Clara Public Health,Chan-Zuckerberg Biohub,CZB Cliahub Consortium et al
EPI_ISL_437044,County of Santa Clara Public Health,Chan-Zuckerberg Biohub,CZB Cliahub Consortium et al
EPI_ISL_437045,County of Santa Clara Public Health,Chan-Zuckerberg Biohub,CZB Cliahub Consortium et al
EPI_ISL_437046,County of Santa Clara Public Health,Chan-Zuckerberg Biohub,CZB Cliahub Consortium et al
EPI_ISL_437047,County of Santa Clara Public Health,Chan-Zuckerberg Biohub,CZB Cliahub Consortium et al
EPI_ISL_437048,County of Santa Clara Public Health,Chan-Zuckerberg Biohub,CZB Cliahub Consortium et al
EPI_ISL_437049,County of Santa Clara Public Health,Chan-Zuckerberg Biohub,CZB Cliahub Consortium et al
EPI_ISL_437050,County of Santa Clara Public Health,Chan-Zuckerberg Biohub,CZB Cliahub Consortium et al
EPI_ISL_437051,County of Santa Clara Public Health,Chan-Zuckerberg Biohub,CZB Cliahub Consortium et al
EPI_ISL_437052,County of Santa Clara Public Health,Chan-Zuckerberg Biohub,CZB Cliahub Consortium et al
EPI_ISL_437053,County of Santa Clara Public Health,Chan-Zuckerberg Biohub,CZB Cliahub Consortium et al
EPI_ISL_437054,County of Santa Clara Public Health,Chan-Zuckerberg Biohub,CZB Cliahub Consortium et al
EPI_ISL_437055,County of Santa Clara Public Health,Chan-Zuckerberg Biohub,CZB Cliahub Consortium et al
EPI_ISL_437056,County of Santa Clara Public Health,Chan-Zuckerberg Biohub,CZB Cliahub Consortium et al
EPI_ISL_437057,County of Santa Clara Public Health,Chan-Zuckerberg Biohub,CZB Cliahub Consortium et al
EPI_ISL_437058,County of Santa Clara Public Health,Chan-Zuckerberg Biohub,CZB Cliahub Consortium et al
EPI_ISL_437059,County of Santa Clara Public Health,Chan-Zuckerberg Biohub,CZB Cliahub Consortium et al
EPI_ISL_437060,County of Santa Clara Public Health,Chan-Zuckerberg Biohub,CZB Cliahub Consortium et al
EPI_ISL_437061,County of Santa Clara Public Health,Chan-Zuckerberg Biohub,CZB Cliahub Consortium et al
EPI_ISL_437062,County of Santa Clara Public Health,Chan-Zuckerberg Biohub,CZB Cliahub Consortium et al
EPI_ISL_437063,County of Santa Clara Public Health,Chan-Zuckerberg Biohub,CZB Cliahub Consortium et al
EPI_ISL_437064,County of Santa Clara Public Health,Chan-Zuckerberg Biohub,CZB Cliahub Consortium et al
EPI_ISL_437065,County of Santa Clara Public Health,Chan-Zuckerberg Biohub,CZB Cliahub Consortium et al
EPI_ISL_437066,County of Santa Clara Public Health,Chan-Zuckerberg Biohub,CZB Cliahub Consortium et al
EPI_ISL_437067,County of Santa Clara Public Health,Chan-Zuckerberg Biohub,CZB Cliahub Consortium et al
EPI_ISL_437068,County of Santa Clara Public Health,Chan-Zuckerberg Biohub,CZB Cliahub Consortium et al
EPI_ISL_437069,County of Santa Clara Public Health,Chan-Zuckerberg Biohub,CZB Cliahub Consortium et al
EPI_ISL_437071,County of Santa Clara Public Health,Chan-Zuckerberg Biohub,CZB Cliahub Consortium et al
EPI_ISL_437072,County of Santa Clara Public Health,Chan-Zuckerberg Biohub,CZB Cliahub Consortium et al
EPI_ISL_437073,County of Santa Clara Public Health,Chan-Zuckerberg Biohub,CZB Cliahub Consortium et al
EPI_ISL_437074,County of Santa Clara Public Health,Chan-Zuckerberg Biohub,CZB Cliahub Consortium et al
EPI_ISL_437075,County of Santa Clara Public Health,Chan-Zuckerberg Biohub,CZB Cliahub Consortium et al
EPI_ISL_437076,County of Santa Clara Public Health,Chan-Zuckerberg Biohub,CZB Cliahub Consortium et al
EPI_ISL_437077,County of Santa Clara Public Health,Chan-Zuckerberg Biohub,CZB Cliahub Consortium et al
EPI_ISL_437078,County of Santa Clara Public Health,Chan-Zuckerberg Biohub,CZB Cliahub Consortium et al
EPI_ISL_437079,County of Santa Clara Public Health,Chan-Zuckerberg Biohub,CZB Cliahub Consortium et al
EPI_ISL_437080,County of Santa Clara Public Health,Chan-Zuckerberg Biohub,CZB Cliahub Consortium et al
EPI_ISL_437081,County of Santa Clara Public Health,Chan-Zuckerberg Biohub,CZB Cliahub Consortium et al
EPI_ISL_437082,County of Santa Clara Public Health,Chan-Zuckerberg Biohub,CZB Cliahub Consortium et al
EPI_ISL_437083,County of Santa Clara Public Health,Chan-Zuckerberg Biohub,CZB Cliahub Consortium et al
EPI_ISL_437084,County of Santa Clara Public Health,Chan-Zuckerberg Biohub,CZB Cliahub Consortium et al
EPI_ISL_437085,County of Santa Clara Public Health,Chan-Zuckerberg Biohub,CZB Cliahub Consortium et al
EPI_ISL_437086,County of Santa Clara Public Health,Chan-Zuckerberg Biohub,CZB Cliahub Consortium et al
EPI_ISL_437087,County of Santa Clara Public Health,Chan-Zuckerberg Biohub,CZB Cliahub Consortium et al
EPI_ISL_437088,County of Santa Clara Public Health,Chan-Zuckerberg Biohub,CZB Cliahub Consortium et al
EPI_ISL_444023,County of Santa Clara Public Health,Chan-Zuckerberg Biohub,CZB Cliahub Consortium et al
EPI_ISL_444024,County of Santa Clara Public Health,Chan-Zuckerberg Biohub,CZB Cliahub Consortium et al
EPI_ISL_444025,County of Santa Clara Public Health,Chan-Zuckerberg Biohub,CZB Cliahub Consortium et al
EPI_ISL_444026,County of Santa Clara Public Health,Chan-Zuckerberg Biohub,CZB Cliahub Consortium et al
EPI_ISL_444051,UCSF Clinical Microbiology Laboratory,Chan-Zuckerberg Biohub,CZB Cliahub Consortium et al
EPI_ISL_444052,UCSF Clinical Microbiology Laboratory,Chan-Zuckerberg Biohub,CZB Cliahub Consortium et al
EPI_ISL_444053,UCSF Clinical Microbiology Laboratory,Chan-Zuckerberg Biohub,CZB Cliahub Consortium et al
EPI_ISL_444054,UCSF Clinical Microbiology Laboratory,Chan-Zuckerberg Biohub,CZB Cliahub Consortium et al
EPI_ISL_444055,UCSF Clinical Microbiology Laboratory,Chan-Zuckerberg Biohub,CZB Cliahub Consortium et al
EPI_ISL_444056,UCSF Clinical Microbiology Laboratory,Chan-Zuckerberg Biohub,CZB Cliahub Consortium et al
EPI_ISL_444057,UCSF Clinical Microbiology Laboratory,Chan-Zuckerberg Biohub,CZB Cliahub Consortium et al
EPI_ISL_444058,UCSF Clinical Microbiology Laboratory,Chan-Zuckerberg Biohub,CZB Cliahub Consortium et al
EPI_ISL_444059,UCSF Clinical Microbiology Laboratory,Chan-Zuckerberg Biohub,CZB Cliahub Consortium et al
EPI_ISL_444061,UCSF Clinical Microbiology Laboratory,Chan-Zuckerberg Biohub,CZB Cliahub Consortium et al
EPI_ISL_444062,UCSF Clinical Microbiology Laboratory,Chan-Zuckerberg Biohub,CZB Cliahub Consortium et al
EPI_ISL_444063,UCSF Clinical Microbiology Laboratory,Chan-Zuckerberg Biohub,CZB Cliahub Consortium et al
EPI_ISL_444064,UCSF Clinical Microbiology Laboratory,Chan-Zuckerberg Biohub,CZB Cliahub Consortium et al
EPI_ISL_444065,UCSF Clinical Microbiology Laboratory,Chan-Zuckerberg Biohub,CZB Cliahub Consortium et al
EPI_ISL_444066,UCSF Clinical Microbiology Laboratory,Chan-Zuckerberg Biohub,CZB Cliahub Consortium et al
EPI_ISL_444067,UCSF Clinical Microbiology Laboratory,Chan-Zuckerberg Biohub,CZB Cliahub Consortium et al
EPI_ISL_444068,UCSF Clinical Microbiology Laboratory,Chan-Zuckerberg Biohub,CZB Cliahub Consortium et al
EPI_ISL_444069,UCSF Clinical Microbiology Laboratory,Chan-Zuckerberg Biohub,CZB Cliahub Consortium et al
EPI_ISL_444070,UCSF Clinical Microbiology Laboratory,Chan-Zuckerberg Biohub,CZB Cliahub Consortium et al
EPI_ISL_444071,UCSF Clinical Microbiology Laboratory,Chan-Zuckerberg Biohub,CZB Cliahub Consortium et al
EPI_ISL_444073,UCSF Clinical Microbiology Laboratory,Chan-Zuckerberg Biohub,CZB Cliahub Consortium et al
EPI_ISL_444074,UCSF Clinical Microbiology Laboratory,Chan-Zuckerberg Biohub,CZB Cliahub Consortium et al
EPI_ISL_444075,UCSF Clinical Microbiology Laboratory,Chan-Zuckerberg Biohub,CZB Cliahub Consortium et al
EPI_ISL_444076,UCSF Clinical Microbiology Laboratory,Chan-Zuckerberg Biohub,CZB Cliahub Consortium et al
EPI_ISL_444077,UCSF Clinical Microbiology Laboratory,Chan-Zuckerberg Biohub,CZB Cliahub Consortium et al
EPI_ISL_444078,UCSF Clinical Microbiology Laboratory,Chan-Zuckerberg Biohub,CZB Cliahub Consortium et al
EPI_ISL_445169,UCSF Clinical Microbiology Laboratory,Chan-Zuckerberg Biohub,CZB Cliahub Consortium et al
EPI_ISL_445170,UCSF Clinical Microbiology Laboratory,Chan-Zuckerberg Biohub,CZB Cliahub Consortium et al
EPI_ISL_445171,UCSF Clinical Microbiology Laboratory,Chan-Zuckerberg Biohub,CZB Cliahub Consortium et al
EPI_ISL_445172,UCSF Clinical Microbiology Laboratory,Chan-Zuckerberg Biohub,CZB Cliahub Consortium et al
EPI_ISL_445173,UCSF Clinical Microbiology Laboratory,Chan-Zuckerberg Biohub,CZB Cliahub Consortium et al
EPI_ISL_445174,UCSF Clinical Microbiology Laboratory,Chan-Zuckerberg Biohub,CZB Cliahub Consortium et al
EPI_ISL_445175,UCSF Clinical Microbiology Laboratory,Chan-Zuckerberg Biohub,CZB Cliahub Consortium et al
EPI_ISL_445176,UCSF Clinical Microbiology Laboratory,Chan-Zuckerberg Biohub,CZB Cliahub Consortium et al
EPI_ISL_445177,UCSF Clinical Microbiology Laboratory,Chan-Zuckerberg Biohub,CZB Cliahub Consortium et al
EPI_ISL_445178,UCSF Clinical Microbiology Laboratory,Chan-Zuckerberg Biohub,CZB Cliahub Consortium et al
EPI_ISL_445179,UCSF Clinical Microbiology Laboratory,Chan-Zuckerberg Biohub,CZB Cliahub Consortium et al
EPI_ISL_445180,UCSF Clinical Microbiology Laboratory,Chan-Zuckerberg Biohub,CZB Cliahub Consortium et al
EPI_ISL_445181,UCSF Clinical Microbiology Laboratory,Chan-Zuckerberg Biohub,CZB Cliahub Consortium et al
EPI_ISL_445182,UCSF Clinical Microbiology Laboratory,Chan-Zuckerberg Biohub,CZB Cliahub Consortium et al
EPI_ISL_447887,"University of California, Davis",Chan-Zuckerberg Biohub,CZB Cliahub Consortium et al
EPI_ISL_447888,"University of California, Davis",Chan-Zuckerberg Biohub,CZB Cliahub Consortium et al
EPI_ISL_447889,"University of California, Davis",Chan-Zuckerberg Biohub,CZB Cliahub Consortium et al
EPI_ISL_447890,"University of California, Davis",Chan-Zuckerberg Biohub,CZB Cliahub Consortium et al
EPI_ISL_447891,"University of California, Davis",Chan-Zuckerberg Biohub,CZB Cliahub Consortium et al
EPI_ISL_447892,"University of California, Davis",Chan-Zuckerberg Biohub,CZB Cliahub Consortium et al
EPI_ISL_447893,"University of California, Davis",Chan-Zuckerberg Biohub,CZB Cliahub Consortium et al
EPI_ISL_447894,"University of California, Davis",Chan-Zuckerberg Biohub,CZB Cliahub Consortium et al
EPI_ISL_447895,"University of California, Davis",Chan-Zuckerberg Biohub,CZB Cliahub Consortium et al
EPI_ISL_447896,"University of California, Davis",Chan-Zuckerberg Biohub,CZB Cliahub Consortium et al
EPI_ISL_454614,UCSF Clinical Microbiology Laboratory,Chan-Zuckerberg Biohub,CZB Cliahub Consortium et al
EPI_ISL_454615,UCSF Clinical Microbiology Laboratory,Chan-Zuckerberg Biohub,CZB Cliahub Consortium et al
EPI_ISL_454616,UCSF Clinical Microbiology Laboratory,Chan-Zuckerberg Biohub,CZB Cliahub Consortium et al
EPI_ISL_454617,UCSF Clinical Microbiology Laboratory,Chan-Zuckerberg Biohub,CZB Cliahub Consortium et al
EPI_ISL_454618,UCSF Clinical Microbiology Laboratory,Chan-Zuckerberg Biohub,CZB Cliahub Consortium et al
EPI_ISL_454619,UCSF Clinical Microbiology Laboratory,Chan-Zuckerberg Biohub,CZB Cliahub Consortium et al
EPI_ISL_454620,UCSF Clinical Microbiology Laboratory,Chan-Zuckerberg Biohub,CZB Cliahub Consortium et al
EPI_ISL_454621,UCSF Clinical Microbiology Laboratory,Chan-Zuckerberg Biohub,CZB Cliahub Consortium et al
EPI_ISL_454622,UCSF Clinical Microbiology Laboratory,Chan-Zuckerberg Biohub,CZB Cliahub Consortium et al
EPI_ISL_454623,UCSF Clinical Microbiology Laboratory,Chan-Zuckerberg Biohub,CZB Cliahub Consortium et al
EPI_ISL_454624,UCSF Clinical Microbiology Laboratory,Chan-Zuckerberg Biohub,CZB Cliahub Consortium et al
EPI_ISL_454625,UCSF Clinical Microbiology Laboratory,Chan-Zuckerberg Biohub,CZB Cliahub Consortium et al
EPI_ISL_454626,UCSF Clinical Microbiology Laboratory,Chan-Zuckerberg Biohub,CZB Cliahub Consortium et al
EPI_ISL_454627,UCSF Clinical Microbiology Laboratory,Chan-Zuckerberg Biohub,CZB Cliahub Consortium et al
EPI_ISL_454628,UCSF Clinical Microbiology Laboratory,Chan-Zuckerberg Biohub,CZB Cliahub Consortium et al
EPI_ISL_454629,UCSF Clinical Microbiology Laboratory,Chan-Zuckerberg Biohub,CZB Cliahub Consortium et al
EPI_ISL_454630,UCSF Clinical Microbiology Laboratory,Chan-Zuckerberg Biohub,CZB Cliahub Consortium et al
EPI_ISL_454631,UCSF Clinical Microbiology Laboratory,Chan-Zuckerberg Biohub,CZB Cliahub Consortium et al
EPI_ISL_454632,UCSF Clinical Microbiology Laboratory,Chan-Zuckerberg Biohub,CZB Cliahub Consortium et al
EPI_ISL_454633,UCSF Clinical Microbiology Laboratory,Chan-Zuckerberg Biohub,CZB Cliahub Consortium et al
EPI_ISL_454634,UCSF Clinical Microbiology Laboratory,Chan-Zuckerberg Biohub,CZB Cliahub Consortium et al
EPI_ISL_450445,Stanford clinical virology lab,Chan-Zuckerberg Biohub,Benjamin Pinksy et al
EPI_ISL_450446,Stanford clinical virology lab,Chan-Zuckerberg Biohub,Benjamin Pinksy et al
EPI_ISL_450447,Stanford clinical virology lab,Chan-Zuckerberg Biohub,Benjamin Pinksy et al
EPI_ISL_450448,Stanford clinical virology lab,Chan-Zuckerberg Biohub,Benjamin Pinksy et al
EPI_ISL_450449,Stanford clinical virology lab,Chan-Zuckerberg Biohub,Benjamin Pinksy et al
EPI_ISL_450450,Stanford clinical virology lab,Chan-Zuckerberg Biohub,Benjamin Pinksy et al
EPI_ISL_450451,Stanford clinical virology lab,Chan-Zuckerberg Biohub,Benjamin Pinksy et al
EPI_ISL_450452,Stanford clinical virology lab,Chan-Zuckerberg Biohub,Benjamin Pinksy et al
EPI_ISL_450453,Stanford clinical virology lab,Chan-Zuckerberg Biohub,Benjamin Pinksy et al
EPI_ISL_450454,Stanford clinical virology lab,Chan-Zuckerberg Biohub,Benjamin Pinksy et al
EPI_ISL_450455,Stanford clinical virology lab,Chan-Zuckerberg Biohub,Benjamin Pinksy et al
EPI_ISL_450456,Stanford clinical virology lab,Chan-Zuckerberg Biohub,Benjamin Pinksy et al
EPI_ISL_450457,Stanford clinical virology lab,Chan-Zuckerberg Biohub,Benjamin Pinksy et al
EPI_ISL_450458,Stanford clinical virology lab,Chan-Zuckerberg Biohub,Benjamin Pinksy et al
EPI_ISL_450459,Stanford clinical virology lab,Chan-Zuckerberg Biohub,Benjamin Pinksy et al
EPI_ISL_450460,Stanford clinical virology lab,Chan-Zuckerberg Biohub,Benjamin Pinksy et al
EPI_ISL_450461,Stanford clinical virology lab,Chan-Zuckerberg Biohub,Benjamin Pinksy et al
EPI_ISL_450462,Stanford clinical virology lab,Chan-Zuckerberg Biohub,Benjamin Pinksy et al
EPI_ISL_450463,Stanford clinical virology lab,Chan-Zuckerberg Biohub,Benjamin Pinksy et al
EPI_ISL_450464,Stanford clinical virology lab,Chan-Zuckerberg Biohub,Benjamin Pinksy et al
EPI_ISL_450465,Stanford clinical virology lab,Chan-Zuckerberg Biohub,Benjamin Pinksy et al
EPI_ISL_450466,Stanford clinical virology lab,Chan-Zuckerberg Biohub,Benjamin Pinksy et al
EPI_ISL_450467,Stanford clinical virology lab,Chan-Zuckerberg Biohub,Benjamin Pinksy et al
EPI_ISL_450468,Stanford clinical virology lab,Chan-Zuckerberg Biohub,Benjamin Pinksy et al
EPI_ISL_450469,Stanford clinical virology lab,Chan-Zuckerberg Biohub,Benjamin Pinksy et al
EPI_ISL_450470,Stanford clinical virology lab,Chan-Zuckerberg Biohub,Benjamin Pinksy et al
EPI_ISL_450471,Stanford clinical virology lab,Chan-Zuckerberg Biohub,Benjamin Pinksy et al
EPI_ISL_450472,Stanford clinical virology lab,Chan-Zuckerberg Biohub,Benjamin Pinksy et al
EPI_ISL_450473,Stanford clinical virology lab,Chan-Zuckerberg Biohub,Benjamin Pinksy et al
EPI_ISL_450474,Stanford clinical virology lab,Chan-Zuckerberg Biohub,Benjamin Pinksy et al
EPI_ISL_450475,Stanford clinical virology lab,Chan-Zuckerberg Biohub,Benjamin Pinksy et al
EPI_ISL_450476,Stanford clinical virology lab,Chan-Zuckerberg Biohub,Benjamin Pinksy et al
EPI_ISL_450477,Stanford clinical virology lab,Chan-Zuckerberg Biohub,Benjamin Pinksy et al
EPI_ISL_450478,Stanford clinical virology lab,Chan-Zuckerberg Biohub,Benjamin Pinksy et al
EPI_ISL_450479,Stanford clinical virology lab,Chan-Zuckerberg Biohub,Benjamin Pinksy et al
EPI_ISL_450480,Stanford clinical virology lab,Chan-Zuckerberg Biohub,Benjamin Pinksy et al
EPI_ISL_450481,Stanford clinical virology lab,Chan-Zuckerberg Biohub,Benjamin Pinksy et al
EPI_ISL_454653,County of Santa Clara Public Health Department,Chan-Zuckerberg Biohub,CZB Cliahub Consortium et al
EPI_ISL_454654,County of Santa Clara Public Health Department,Chan-Zuckerberg Biohub,CZB Cliahub Consortium et al
EPI_ISL_454655,County of Santa Clara Public Health Department,Chan-Zuckerberg Biohub,CZB Cliahub Consortium et al
EPI_ISL_454656,County of Santa Clara Public Health Department,Chan-Zuckerberg Biohub,CZB Cliahub Consortium et al
EPI_ISL_454657,County of Santa Clara Public Health Department,Chan-Zuckerberg Biohub,CZB Cliahub Consortium et al
EPI_ISL_454658,County of Santa Clara Public Health Department,Chan-Zuckerberg Biohub,CZB Cliahub Consortium et al
EPI_ISL_454659,County of Santa Clara Public Health Department,Chan-Zuckerberg Biohub,CZB Cliahub Consortium et al
EPI_ISL_454660,County of Santa Clara Public Health Department,Chan-Zuckerberg Biohub,CZB Cliahub Consortium et al
EPI_ISL_454661,County of Santa Clara Public Health Department,Chan-Zuckerberg Biohub,CZB Cliahub Consortium et al
EPI_ISL_454662,County of Santa Clara Public Health Department,Chan-Zuckerberg Biohub,CZB Cliahub Consortium et al
EPI_ISL_454663,County of Santa Clara Public Health Department,Chan-Zuckerberg Biohub,CZB Cliahub Consortium et al
EPI_ISL_454664,County of Santa Clara Public Health Department,Chan-Zuckerberg Biohub,CZB Cliahub Consortium et al
EPI_ISL_454665,County of Santa Clara Public Health Department,Chan-Zuckerberg Biohub,CZB Cliahub Consortium et al
EPI_ISL_454666,County of Santa Clara Public Health Department,Chan-Zuckerberg Biohub,CZB Cliahub Consortium et al
EPI_ISL_454667,County of Santa Clara Public Health Department,Chan-Zuckerberg Biohub,CZB Cliahub Consortium et al
EPI_ISL_454668,County of Santa Clara Public Health Department,Chan-Zuckerberg Biohub,CZB Cliahub Consortium et al
EPI_ISL_454670,County of Santa Clara Public Health Department,Chan-Zuckerberg Biohub,CZB Cliahub Consortium et al
EPI_ISL_454672,County of Santa Clara Public Health Department,Chan-Zuckerberg Biohub,CZB Cliahub Consortium et al
EPI_ISL_454673,County of Santa Clara Public Health Department,Chan-Zuckerberg Biohub,CZB Cliahub Consortium et al
EPI_ISL_454674,County of Santa Clara Public Health Department,Chan-Zuckerberg Biohub,CZB Cliahub Consortium et al
EPI_ISL_454675,County of Santa Clara Public Health Department,Chan-Zuckerberg Biohub,CZB Cliahub Consortium et al
EPI_ISL_454676,County of Santa Clara Public Health Department,Chan-Zuckerberg Biohub,CZB Cliahub Consortium et al
EPI_ISL_454677,County of Santa Clara Public Health Department,Chan-Zuckerberg Biohub,CZB Cliahub Consortium et al
EPI_ISL_454678,County of Santa Clara Public Health Department,Chan-Zuckerberg Biohub,CZB Cliahub Consortium et al
EPI_ISL_454679,County of Santa Clara Public Health Department,Chan-Zuckerberg Biohub,CZB Cliahub Consortium et al
EPI_ISL_454680,County of Santa Clara Public Health Department,Chan-Zuckerberg Biohub,CZB Cliahub Consortium et al
EPI_ISL_454681,County of Santa Clara Public Health Department,Chan-Zuckerberg Biohub,CZB Cliahub Consortium et al
EPI_ISL_454682,County of Santa Clara Public Health Department,Chan-Zuckerberg Biohub,CZB Cliahub Consortium et al
EPI_ISL_454683,County of Santa Clara Public Health Department,Chan-Zuckerberg Biohub,CZB Cliahub Consortium et al
EPI_ISL_454684,County of Santa Clara Public Health Department,Chan-Zuckerberg Biohub,CZB Cliahub Consortium et al
EPI_ISL_454685,County of Santa Clara Public Health Department,Chan-Zuckerberg Biohub,CZB Cliahub Consortium et al
EPI_ISL_454686,County of Santa Clara Public Health Department,Chan-Zuckerberg Biohub,CZB Cliahub Consortium et al
EPI_ISL_454687,County of Santa Clara Public Health Department,Chan-Zuckerberg Biohub,CZB Cliahub Consortium et al
EPI_ISL_454688,County of Santa Clara Public Health Department,Chan-Zuckerberg Biohub,CZB Cliahub Consortium et al
EPI_ISL_454689,County of Santa Clara Public Health Department,Chan-Zuckerberg Biohub,CZB Cliahub Consortium et al
EPI_ISL_454607,Alameda County Public Health Lab,Chan-Zuckerberg Biohub,CZB Cliahub Consortium et al
EPI_ISL_454608,Alameda County Public Health Lab,Chan-Zuckerberg Biohub,CZB Cliahub Consortium et al
EPI_ISL_454609,Alameda County Public Health Lab,Chan-Zuckerberg Biohub,CZB Cliahub Consortium et al
EPI_ISL_454610,Alameda County Public Health Lab,Chan-Zuckerberg Biohub,CZB Cliahub Consortium et al
EPI_ISL_454611,Alameda County Public Health Lab,Chan-Zuckerberg Biohub,CZB Cliahub Consortium et al
EPI_ISL_454612,Alameda County Public Health Lab,Chan-Zuckerberg Biohub,CZB Cliahub Consortium et al
EPI_ISL_454613,Alameda County Public Health Lab,Chan-Zuckerberg Biohub,CZB Cliahub Consortium et al
EPI_ISL_454635,County Of San Luis Obispo Public Health Laboratory,Chan-Zuckerberg Biohub,CZB Cliahub Consortium et al
EPI_ISL_454636,Humboldt County Public Health Laboratory,Chan-Zuckerberg Biohub,CZB Cliahub Consortium et al
EPI_ISL_454637,Humboldt County Public Health Laboratory,Chan-Zuckerberg Biohub,CZB Cliahub Consortium et al
EPI_ISL_454638,Humboldt County Public Health Laboratory,Chan-Zuckerberg Biohub,CZB Cliahub Consortium et al
EPI_ISL_454639,Humboldt County Public Health Laboratory,Chan-Zuckerberg Biohub,CZB Cliahub Consortium et al
EPI_ISL_454640,Humboldt County Public Health Laboratory,Chan-Zuckerberg Biohub,CZB Cliahub Consortium et al
EPI_ISL_454641,Humboldt County Public Health Laboratory,Chan-Zuckerberg Biohub,CZB Cliahub Consortium et al
EPI_ISL_468345,County of Santa Clara Public Health Department,Chan-Zuckerberg Biohub,CZB Cliahub Consortium et al
EPI_ISL_468346,County of Santa Clara Public Health Department,Chan-Zuckerberg Biohub,CZB Cliahub Consortium et al
EPI_ISL_468347,County of Santa Clara Public Health Department,Chan-Zuckerberg Biohub,CZB Cliahub Consortium et al
EPI_ISL_468348,County of Santa Clara Public Health Department,Chan-Zuckerberg Biohub,CZB Cliahub Consortium et al
EPI_ISL_468349,County of Santa Clara Public Health Department,Chan-Zuckerberg Biohub,CZB Cliahub Consortium et al
EPI_ISL_468350,County of Santa Clara Public Health Department,Chan-Zuckerberg Biohub,CZB Cliahub Consortium et al
EPI_ISL_468351,County of Santa Clara Public Health Department,Chan-Zuckerberg Biohub,CZB Cliahub Consortium et al
EPI_ISL_468352,County of Santa Clara Public Health Department,Chan-Zuckerberg Biohub,CZB Cliahub Consortium et al
EPI_ISL_468353,County of Santa Clara Public Health Department,Chan-Zuckerberg Biohub,CZB Cliahub Consortium et al
EPI_ISL_468354,County of Santa Clara Public Health Department,Chan-Zuckerberg Biohub,CZB Cliahub Consortium et al
EPI_ISL_468355,County of Santa Clara Public Health Department,Chan-Zuckerberg Biohub,CZB Cliahub Consortium et al
EPI_ISL_468356,County of Santa Clara Public Health Department,Chan-Zuckerberg Biohub,CZB Cliahub Consortium et al
EPI_ISL_468357,Alameda County Public Health Lab,Chan-Zuckerberg Biohub,CZB Cliahub Consortium et al
EPI_ISL_468358,Alameda County Public Health Lab,Chan-Zuckerberg Biohub,CZB Cliahub Consortium et al
EPI_ISL_468359,Alameda County Public Health Lab,Chan-Zuckerberg Biohub,CZB Cliahub Consortium et al
EPI_ISL_468360,Alameda County Public Health Lab,Chan-Zuckerberg Biohub,CZB Cliahub Consortium et al
EPI_ISL_468361,Alameda County Public Health Lab,Chan-Zuckerberg Biohub,CZB Cliahub Consortium et al
EPI_ISL_468362,Alameda County Public Health Lab,Chan-Zuckerberg Biohub,CZB Cliahub Consortium et al
EPI_ISL_468363,Alameda County Public Health Lab,Chan-Zuckerberg Biohub,CZB Cliahub Consortium et al
EPI_ISL_468364,Alameda County Public Health Lab,Chan-Zuckerberg Biohub,CZB Cliahub Consortium et al
EPI_ISL_468365,Alameda County Public Health Lab,Chan-Zuckerberg Biohub,CZB Cliahub Consortium et al
EPI_ISL_468366,Alameda County Public Health Lab,Chan-Zuckerberg Biohub,CZB Cliahub Consortium et al
EPI_ISL_468367,Alameda County Public Health Lab,Chan-Zuckerberg Biohub,CZB Cliahub Consortium et al
EPI_ISL_468368,Alameda County Public Health Lab,Chan-Zuckerberg Biohub,CZB Cliahub Consortium et al
EPI_ISL_468369,Alameda County Public Health Lab,Chan-Zuckerberg Biohub,CZB Cliahub Consortium et al
EPI_ISL_468370,Alameda County Public Health Lab,Chan-Zuckerberg Biohub,CZB Cliahub Consortium et al
EPI_ISL_468371,Alameda County Public Health Lab,Chan-Zuckerberg Biohub,CZB Cliahub Consortium et al
EPI_ISL_468372,Alameda County Public Health Lab,Chan-Zuckerberg Biohub,CZB Cliahub Consortium et al
EPI_ISL_468373,Alameda County Public Health Lab,Chan-Zuckerberg Biohub,CZB Cliahub Consortium et al
EPI_ISL_468374,Alameda County Public Health Lab,Chan-Zuckerberg Biohub,CZB Cliahub Consortium et al
EPI_ISL_468375,Alameda County Public Health Lab,Chan-Zuckerberg Biohub,CZB Cliahub Consortium et al
EPI_ISL_468376,Alameda County Public Health Lab,Chan-Zuckerberg Biohub,CZB Cliahub Consortium et al
EPI_ISL_468377,Alameda County Public Health Lab,Chan-Zuckerberg Biohub,CZB Cliahub Consortium et al
EPI_ISL_468378,Alameda County Public Health Lab,Chan-Zuckerberg Biohub,CZB Cliahub Consortium et al
EPI_ISL_468379,Alameda County Public Health Lab,Chan-Zuckerberg Biohub,CZB Cliahub Consortium et al
EPI_ISL_468380,Alameda County Public Health Lab,Chan-Zuckerberg Biohub,CZB Cliahub Consortium et al
EPI_ISL_468382,Alameda County Public Health Lab,Chan-Zuckerberg Biohub,CZB Cliahub Consortium et al
EPI_ISL_468383,Alameda County Public Health Lab,Chan-Zuckerberg Biohub,CZB Cliahub Consortium et al
EPI_ISL_468384,Alameda County Public Health Lab,Chan-Zuckerberg Biohub,CZB Cliahub Consortium et al
EPI_ISL_468385,Alameda County Public Health Lab,Chan-Zuckerberg Biohub,CZB Cliahub Consortium et al
EPI_ISL_468387,Alameda County Public Health Lab,Chan-Zuckerberg Biohub,CZB Cliahub Consortium et al
EPI_ISL_468388,County of San Luis Obispo Public Health Laboratory,Chan-Zuckerberg Biohub,CZB Cliahub Consortium et al
EPI_ISL_468389,County of San Luis Obispo Public Health Laboratory,Chan-Zuckerberg Biohub,CZB Cliahub Consortium et al
EPI_ISL_468390,County of San Luis Obispo Public Health Laboratory,Chan-Zuckerberg Biohub,CZB Cliahub Consortium et al
EPI_ISL_468391,County of San Luis Obispo Public Health Laboratory,Chan-Zuckerberg Biohub,CZB Cliahub Consortium et al
EPI_ISL_468392,County of San Luis Obispo Public Health Laboratory,Chan-Zuckerberg Biohub,CZB Cliahub Consortium et al
EPI_ISL_468393,County of San Luis Obispo Public Health Laboratory,Chan-Zuckerberg Biohub,CZB Cliahub Consortium et al
EPI_ISL_468394,County of San Luis Obispo Public Health Laboratory,Chan-Zuckerberg Biohub,CZB Cliahub Consortium et al
EPI_ISL_468395,County of San Luis Obispo Public Health Laboratory,Chan-Zuckerberg Biohub,CZB Cliahub Consortium et al
EPI_ISL_468396,County of San Luis Obispo Public Health Laboratory,Chan-Zuckerberg Biohub,CZB Cliahub Consortium et al
EPI_ISL_468397,County of San Luis Obispo Public Health Laboratory,Chan-Zuckerberg Biohub,CZB Cliahub Consortium et al
EPI_ISL_468398,County of San Luis Obispo Public Health Laboratory,Chan-Zuckerberg Biohub,CZB Cliahub Consortium et al
EPI_ISL_468399,County of San Luis Obispo Public Health Laboratory,Chan-Zuckerberg Biohub,CZB Cliahub Consortium et al
EPI_ISL_468400,County of San Luis Obispo Public Health Laboratory,Chan-Zuckerberg Biohub,CZB Cliahub Consortium et al
EPI_ISL_468401,County of San Luis Obispo Public Health Laboratory,Chan-Zuckerberg Biohub,CZB Cliahub Consortium et al
EPI_ISL_468402,County of San Luis Obispo Public Health Laboratory,Chan-Zuckerberg Biohub,CZB Cliahub Consortium et al
EPI_ISL_468403,County of San Luis Obispo Public Health Laboratory,Chan-Zuckerberg Biohub,CZB Cliahub Consortium et al
EPI_ISL_468404,County of San Luis Obispo Public Health Laboratory,Chan-Zuckerberg Biohub,CZB Cliahub Consortium et al
EPI_ISL_468405,County of San Luis Obispo Public Health Laboratory,Chan-Zuckerberg Biohub,CZB Cliahub Consortium et al
EPI_ISL_468406,County of San Luis Obispo Public Health Laboratory,Chan-Zuckerberg Biohub,CZB Cliahub Consortium et al
EPI_ISL_468407,County of San Luis Obispo Public Health Laboratory,Chan-Zuckerberg Biohub,CZB Cliahub Consortium et al
EPI_ISL_468408,County of San Luis Obispo Public Health Laboratory,Chan-Zuckerberg Biohub,CZB Cliahub Consortium et al
EPI_ISL_468409,County of San Luis Obispo Public Health Laboratory,Chan-Zuckerberg Biohub,CZB Cliahub Consortium et al
EPI_ISL_468410,County of San Luis Obispo Public Health Laboratory,Chan-Zuckerberg Biohub,CZB Cliahub Consortium et al
EPI_ISL_468411,County of San Luis Obispo Public Health Laboratory,Chan-Zuckerberg Biohub,CZB Cliahub Consortium et al
EPI_ISL_468413,County of San Luis Obispo Public Health Laboratory,Chan-Zuckerberg Biohub,CZB Cliahub Consortium et al
EPI_ISL_468414,County of San Luis Obispo Public Health Laboratory,Chan-Zuckerberg Biohub,CZB Cliahub Consortium et al
EPI_ISL_468415,County of San Luis Obispo Public Health Laboratory,Chan-Zuckerberg Biohub,CZB Cliahub Consortium et al
EPI_ISL_468416,County of San Luis Obispo Public Health Laboratory,Chan-Zuckerberg Biohub,CZB Cliahub Consortium et al
EPI_ISL_468417,County of San Luis Obispo Public Health Laboratory,Chan-Zuckerberg Biohub,CZB Cliahub Consortium et al
EPI_ISL_468418,County of San Luis Obispo Public Health Laboratory,Chan-Zuckerberg Biohub,CZB Cliahub Consortium et al
EPI_ISL_468419,County of San Luis Obispo Public Health Laboratory,Chan-Zuckerberg Biohub,CZB Cliahub Consortium et al
EPI_ISL_468420,County of San Luis Obispo Public Health Laboratory,Chan-Zuckerberg Biohub,CZB Cliahub Consortium et al
EPI_ISL_468421,County of San Luis Obispo Public Health Laboratory,Chan-Zuckerberg Biohub,CZB Cliahub Consortium et al
EPI_ISL_468422,County of San Luis Obispo Public Health Laboratory,Chan-Zuckerberg Biohub,CZB Cliahub Consortium et al
EPI_ISL_468423,County of San Luis Obispo Public Health Laboratory,Chan-Zuckerberg Biohub,CZB Cliahub Consortium et al
EPI_ISL_468424,County of San Luis Obispo Public Health Laboratory,Chan-Zuckerberg Biohub,CZB Cliahub Consortium et al
EPI_ISL_468425,County of San Luis Obispo Public Health Laboratory,Chan-Zuckerberg Biohub,CZB Cliahub Consortium et al
EPI_ISL_468426,County of San Luis Obispo Public Health Laboratory,Chan-Zuckerberg Biohub,CZB Cliahub Consortium et al
EPI_ISL_468427,County of San Luis Obispo Public Health Laboratory,Chan-Zuckerberg Biohub,CZB Cliahub Consortium et al
EPI_ISL_468428,County of San Luis Obispo Public Health Laboratory,Chan-Zuckerberg Biohub,CZB Cliahub Consortium et al
EPI_ISL_468429,County of San Luis Obispo Public Health Laboratory,Chan-Zuckerberg Biohub,CZB Cliahub Consortium et al
EPI_ISL_468430,County of San Luis Obispo Public Health Laboratory,Chan-Zuckerberg Biohub,CZB Cliahub Consortium et al
EPI_ISL_468431,County of San Luis Obispo Public Health Laboratory,Chan-Zuckerberg Biohub,CZB Cliahub Consortium et al
EPI_ISL_468432,County of San Luis Obispo Public Health Laboratory,Chan-Zuckerberg Biohub,CZB Cliahub Consortium et al
EPI_ISL_468433,County of San Luis Obispo Public Health Laboratory,Chan-Zuckerberg Biohub,CZB Cliahub Consortium et al
EPI_ISL_468434,County of San Luis Obispo Public Health Laboratory,Chan-Zuckerberg Biohub,CZB Cliahub Consortium et al
EPI_ISL_468435,County of San Luis Obispo Public Health Laboratory,Chan-Zuckerberg Biohub,CZB Cliahub Consortium et al
EPI_ISL_468436,County of San Luis Obispo Public Health Laboratory,Chan-Zuckerberg Biohub,CZB Cliahub Consortium et al
EPI_ISL_468437,County of San Luis Obispo Public Health Laboratory,Chan-Zuckerberg Biohub,CZB Cliahub Consortium et al
EPI_ISL_468438,Humboldt County Public Health Laboratory,Chan-Zuckerberg Biohub,CZB Cliahub Consortium et al
EPI_ISL_468439,Humboldt County Public Health Laboratory,Chan-Zuckerberg Biohub,CZB Cliahub Consortium et al
EPI_ISL_468440,Humboldt County Public Health Laboratory,Chan-Zuckerberg Biohub,CZB Cliahub Consortium et al
EPI_ISL_468441,Humboldt County Public Health Laboratory,Chan-Zuckerberg Biohub,CZB Cliahub Consortium et al
EPI_ISL_468442,Humboldt County Public Health Laboratory,Chan-Zuckerberg Biohub,CZB Cliahub Consortium et al
EPI_ISL_468443,Humboldt County Public Health Laboratory,Chan-Zuckerberg Biohub,CZB Cliahub Consortium et al
EPI_ISL_468444,Humboldt County Public Health Laboratory,Chan-Zuckerberg Biohub,CZB Cliahub Consortium et al
EPI_ISL_468445,Humboldt County Public Health Laboratory,Chan-Zuckerberg Biohub,CZB Cliahub Consortium et al
EPI_ISL_468446,Humboldt County Public Health Laboratory,Chan-Zuckerberg Biohub,CZB Cliahub Consortium et al
EPI_ISL_468447,Humboldt County Public Health Laboratory,Chan-Zuckerberg Biohub,CZB Cliahub Consortium et al
EPI_ISL_468448,Humboldt County Public Health Laboratory,Chan-Zuckerberg Biohub,CZB Cliahub Consortium et al
EPI_ISL_468449,Humboldt County Public Health Laboratory,Chan-Zuckerberg Biohub,CZB Cliahub Consortium et al
EPI_ISL_468450,Humboldt County Public Health Laboratory,Chan-Zuckerberg Biohub,CZB Cliahub Consortium et al
EPI_ISL_468451,Humboldt County Public Health Laboratory,Chan-Zuckerberg Biohub,CZB Cliahub Consortium et al
EPI_ISL_468452,Humboldt County Public Health Laboratory,Chan-Zuckerberg Biohub,CZB Cliahub Consortium et al
EPI_ISL_468453,Humboldt County Public Health Laboratory,Chan-Zuckerberg Biohub,CZB Cliahub Consortium et al
EPI_ISL_468454,Humboldt County Public Health Laboratory,Chan-Zuckerberg Biohub,CZB Cliahub Consortium et al
EPI_ISL_468455,Humboldt County Public Health Laboratory,Chan-Zuckerberg Biohub,CZB Cliahub Consortium et al
EPI_ISL_468456,Humboldt County Public Health Laboratory,Chan-Zuckerberg Biohub,CZB Cliahub Consortium et al
EPI_ISL_468457,Humboldt County Public Health Laboratory,Chan-Zuckerberg Biohub,CZB Cliahub Consortium et al
EPI_ISL_468458,Humboldt County Public Health Laboratory,Chan-Zuckerberg Biohub,CZB Cliahub Consortium et al
EPI_ISL_468459,Humboldt County Public Health Laboratory,Chan-Zuckerberg Biohub,CZB Cliahub Consortium et al
EPI_ISL_468460,Humboldt County Public Health Laboratory,Chan-Zuckerberg Biohub,CZB Cliahub Consortium et al
EPI_ISL_468461,Humboldt County Public Health Laboratory,Chan-Zuckerberg Biohub,CZB Cliahub Consortium et al
EPI_ISL_468462,Ventura County Public Health Lab,Chan-Zuckerberg Biohub,CZB Cliahub Consortium et al
EPI_ISL_468463,Ventura County Public Health Lab,Chan-Zuckerberg Biohub,CZB Cliahub Consortium et al
EPI_ISL_468464,Ventura County Public Health Lab,Chan-Zuckerberg Biohub,CZB Cliahub Consortium et al
EPI_ISL_468465,Ventura County Public Health Lab,Chan-Zuckerberg Biohub,CZB Cliahub Consortium et al
EPI_ISL_468466,Ventura County Public Health Lab,Chan-Zuckerberg Biohub,CZB Cliahub Consortium et al
EPI_ISL_468467,Ventura County Public Health Lab,Chan-Zuckerberg Biohub,CZB Cliahub Consortium et al
EPI_ISL_468468,Ventura County Public Health Lab,Chan-Zuckerberg Biohub,CZB Cliahub Consortium et al
EPI_ISL_468469,Ventura County Public Health Lab,Chan-Zuckerberg Biohub,CZB Cliahub Consortium et al
EPI_ISL_468470,Ventura County Public Health Lab,Chan-Zuckerberg Biohub,CZB Cliahub Consortium et al
EPI_ISL_468471,Ventura County Public Health Lab,Chan-Zuckerberg Biohub,CZB Cliahub Consortium et al
EPI_ISL_468472,Ventura County Public Health Lab,Chan-Zuckerberg Biohub,CZB Cliahub Consortium et al
EPI_ISL_468473,Ventura County Public Health Lab,Chan-Zuckerberg Biohub,CZB Cliahub Consortium et al
EPI_ISL_468474,Ventura County Public Health Lab,Chan-Zuckerberg Biohub,CZB Cliahub Consortium et al
EPI_ISL_468475,Ventura County Public Health Lab,Chan-Zuckerberg Biohub,CZB Cliahub Consortium et al
EPI_ISL_468476,Ventura County Public Health Lab,Chan-Zuckerberg Biohub,CZB Cliahub Consortium et al
EPI_ISL_468477,Ventura County Public Health Lab,Chan-Zuckerberg Biohub,CZB Cliahub Consortium et al
EPI_ISL_468478,Ventura County Public Health Lab,Chan-Zuckerberg Biohub,CZB Cliahub Consortium et al
EPI_ISL_468479,Ventura County Public Health Lab,Chan-Zuckerberg Biohub,CZB Cliahub Consortium et al
EPI_ISL_468480,Ventura County Public Health Lab,Chan-Zuckerberg Biohub,CZB Cliahub Consortium et al
EPI_ISL_468481,Ventura County Public Health Lab,Chan-Zuckerberg Biohub,CZB Cliahub Consortium et al
EPI_ISL_468482,Ventura County Public Health Lab,Chan-Zuckerberg Biohub,CZB Cliahub Consortium et al
EPI_ISL_468483,Ventura County Public Health Lab,Chan-Zuckerberg Biohub,CZB Cliahub Consortium et al
EPI_ISL_468484,Ventura County Public Health Lab,Chan-Zuckerberg Biohub,CZB Cliahub Consortium et al
EPI_ISL_468485,Ventura County Public Health Lab,Chan-Zuckerberg Biohub,CZB Cliahub Consortium et al
EPI_ISL_468486,Ventura County Public Health Lab,Chan-Zuckerberg Biohub,CZB Cliahub Consortium et al
EPI_ISL_468487,Ventura County Public Health Lab,Chan-Zuckerberg Biohub,CZB Cliahub Consortium et al
EPI_ISL_468488,Ventura County Public Health Lab,Chan-Zuckerberg Biohub,CZB Cliahub Consortium et al
EPI_ISL_468489,Ventura County Public Health Lab,Chan-Zuckerberg Biohub,CZB Cliahub Consortium et al
EPI_ISL_468490,Ventura County Public Health Lab,Chan-Zuckerberg Biohub,CZB Cliahub Consortium et al
EPI_ISL_468491,Ventura County Public Health Lab,Chan-Zuckerberg Biohub,CZB Cliahub Consortium et al
EPI_ISL_468492,Ventura County Public Health Lab,Chan-Zuckerberg Biohub,CZB Cliahub Consortium et al
EPI_ISL_468493,Ventura County Public Health Lab,Chan-Zuckerberg Biohub,CZB Cliahub Consortium et al
EPI_ISL_468494,Ventura County Public Health Lab,Chan-Zuckerberg Biohub,CZB Cliahub Consortium et al
EPI_ISL_468495,Ventura County Public Health Lab,Chan-Zuckerberg Biohub,CZB Cliahub Consortium et al
EPI_ISL_468496,Ventura County Public Health Lab,Chan-Zuckerberg Biohub,CZB Cliahub Consortium et al
EPI_ISL_468497,Ventura County Public Health Lab,Chan-Zuckerberg Biohub,CZB Cliahub Consortium et al
EPI_ISL_468498,Ventura County Public Health Lab,Chan-Zuckerberg Biohub,CZB Cliahub Consortium et al
EPI_ISL_468499,Ventura County Public Health Lab,Chan-Zuckerberg Biohub,CZB Cliahub Consortium et al
EPI_ISL_468500,Ventura County Public Health Lab,Chan-Zuckerberg Biohub,CZB Cliahub Consortium et al
EPI_ISL_468501,Ventura County Public Health Lab,Chan-Zuckerberg Biohub,CZB Cliahub Consortium et al
EPI_ISL_468502,Ventura County Public Health Lab,Chan-Zuckerberg Biohub,CZB Cliahub Consortium et al
EPI_ISL_468503,Ventura County Public Health Lab,Chan-Zuckerberg Biohub,CZB Cliahub Consortium et al
EPI_ISL_468504,Ventura County Public Health Lab,Chan-Zuckerberg Biohub,CZB Cliahub Consortium et al
EPI_ISL_468505,Ventura County Public Health Lab,Chan-Zuckerberg Biohub,CZB Cliahub Consortium et al
EPI_ISL_468506,San Joaquin County Public Health Lab,Chan-Zuckerberg Biohub,CZB Cliahub Consortium et al
EPI_ISL_468507,San Joaquin County Public Health Lab,Chan-Zuckerberg Biohub,CZB Cliahub Consortium et al
EPI_ISL_468508,San Joaquin County Public Health Lab,Chan-Zuckerberg Biohub,CZB Cliahub Consortium et al
EPI_ISL_468509,San Joaquin County Public Health Lab,Chan-Zuckerberg Biohub,CZB Cliahub Consortium et al
EPI_ISL_468510,San Joaquin County Public Health Lab,Chan-Zuckerberg Biohub,CZB Cliahub Consortium et al
EPI_ISL_468511,San Joaquin County Public Health Lab,Chan-Zuckerberg Biohub,CZB Cliahub Consortium et al
EPI_ISL_468512,San Joaquin County Public Health Lab,Chan-Zuckerberg Biohub,CZB Cliahub Consortium et al
EPI_ISL_468513,San Joaquin County Public Health Lab,Chan-Zuckerberg Biohub,CZB Cliahub Consortium et al
EPI_ISL_468514,San Joaquin County Public Health Lab,Chan-Zuckerberg Biohub,CZB Cliahub Consortium et al
EPI_ISL_468515,San Joaquin County Public Health Lab,Chan-Zuckerberg Biohub,CZB Cliahub Consortium et al
EPI_ISL_468517,San Joaquin County Public Health Lab,Chan-Zuckerberg Biohub,CZB Cliahub Consortium et al
EPI_ISL_468518,San Joaquin County Public Health Lab,Chan-Zuckerberg Biohub,CZB Cliahub Consortium et al
EPI_ISL_468519,San Joaquin County Public Health Lab,Chan-Zuckerberg Biohub,CZB Cliahub Consortium et al
EPI_ISL_468520,San Joaquin County Public Health Lab,Chan-Zuckerberg Biohub,CZB Cliahub Consortium et al
EPI_ISL_468521,San Joaquin County Public Health Lab,Chan-Zuckerberg Biohub,CZB Cliahub Consortium et al
EPI_ISL_468522,San Joaquin County Public Health Lab,Chan-Zuckerberg Biohub,CZB Cliahub Consortium et al
EPI_ISL_468523,San Joaquin County Public Health Lab,Chan-Zuckerberg Biohub,CZB Cliahub Consortium et al
EPI_ISL_468524,San Joaquin County Public Health Lab,Chan-Zuckerberg Biohub,CZB Cliahub Consortium et al
EPI_ISL_468525,San Joaquin County Public Health Lab,Chan-Zuckerberg Biohub,CZB Cliahub Consortium et al
EPI_ISL_468526,San Joaquin County Public Health Lab,Chan-Zuckerberg Biohub,CZB Cliahub Consortium et al
EPI_ISL_468527,San Joaquin County Public Health Lab,Chan-Zuckerberg Biohub,CZB Cliahub Consortium et al
EPI_ISL_468528,San Joaquin County Public Health Lab,Chan-Zuckerberg Biohub,CZB Cliahub Consortium et al
EPI_ISL_468529,San Joaquin County Public Health Lab,Chan-Zuckerberg Biohub,CZB Cliahub Consortium et al
EPI_ISL_468530,San Joaquin County Public Health Lab,Chan-Zuckerberg Biohub,CZB Cliahub Consortium et al
EPI_ISL_468531,San Joaquin County Public Health Lab,Chan-Zuckerberg Biohub,CZB Cliahub Consortium et al
EPI_ISL_468532,San Joaquin County Public Health Lab,Chan-Zuckerberg Biohub,CZB Cliahub Consortium et al
EPI_ISL_468533,San Joaquin County Public Health Lab,Chan-Zuckerberg Biohub,CZB Cliahub Consortium et al
EPI_ISL_468534,San Joaquin County Public Health Lab,Chan-Zuckerberg Biohub,CZB Cliahub Consortium et al
EPI_ISL_468535,San Joaquin County Public Health Lab,Chan-Zuckerberg Biohub,CZB Cliahub Consortium et al
EPI_ISL_468536,San Joaquin County Public Health Lab,Chan-Zuckerberg Biohub,CZB Cliahub Consortium et al
EPI_ISL_468537,San Joaquin County Public Health Lab,Chan-Zuckerberg Biohub,CZB Cliahub Consortium et al
EPI_ISL_468538,San Joaquin County Public Health Lab,Chan-Zuckerberg Biohub,CZB Cliahub Consortium et al
EPI_ISL_468539,San Joaquin County Public Health Lab,Chan-Zuckerberg Biohub,CZB Cliahub Consortium et al
EPI_ISL_468540,San Joaquin County Public Health Lab,Chan-Zuckerberg Biohub,CZB Cliahub Consortium et al
EPI_ISL_468541,San Joaquin County Public Health Lab,Chan-Zuckerberg Biohub,CZB Cliahub Consortium et al
EPI_ISL_468542,San Joaquin County Public Health Lab,Chan-Zuckerberg Biohub,CZB Cliahub Consortium et al
EPI_ISL_468543,San Joaquin County Public Health Lab,Chan-Zuckerberg Biohub,CZB Cliahub Consortium et al
EPI_ISL_468544,San Joaquin County Public Health Lab,Chan-Zuckerberg Biohub,CZB Cliahub Consortium et al
EPI_ISL_468545,San Joaquin County Public Health Lab,Chan-Zuckerberg Biohub,CZB Cliahub Consortium et al
EPI_ISL_468546,San Joaquin County Public Health Lab,Chan-Zuckerberg Biohub,CZB Cliahub Consortium et al
EPI_ISL_468547,San Joaquin County Public Health Lab,Chan-Zuckerberg Biohub,CZB Cliahub Consortium et al
EPI_ISL_468548,San Joaquin County Public Health Lab,Chan-Zuckerberg Biohub,CZB Cliahub Consortium et al
EPI_ISL_468549,San Joaquin County Public Health Lab,Chan-Zuckerberg Biohub,CZB Cliahub Consortium et al
EPI_ISL_468550,San Joaquin County Public Health Lab,Chan-Zuckerberg Biohub,CZB Cliahub Consortium et al
EPI_ISL_468551,San Joaquin County Public Health Lab,Chan-Zuckerberg Biohub,CZB Cliahub Consortium et al
EPI_ISL_468552,San Joaquin County Public Health Lab,Chan-Zuckerberg Biohub,CZB Cliahub Consortium et al
EPI_ISL_468553,San Joaquin County Public Health Lab,Chan-Zuckerberg Biohub,CZB Cliahub Consortium et al
EPI_ISL_468554,San Joaquin County Public Health Lab,Chan-Zuckerberg Biohub,CZB Cliahub Consortium et al
EPI_ISL_468556,San Joaquin County Public Health Lab,Chan-Zuckerberg Biohub,CZB Cliahub Consortium et al
EPI_ISL_468557,San Joaquin County Public Health Lab,Chan-Zuckerberg Biohub,CZB Cliahub Consortium et al
EPI_ISL_468558,San Joaquin County Public Health Lab,Chan-Zuckerberg Biohub,CZB Cliahub Consortium et al
EPI_ISL_468559,San Joaquin County Public Health Lab,Chan-Zuckerberg Biohub,CZB Cliahub Consortium et al
EPI_ISL_468592,Orange County Public Health Lab,Chan-Zuckerberg Biohub,CZB Cliahub Consortium et al
EPI_ISL_468593,Orange County Public Health Lab,Chan-Zuckerberg Biohub,CZB Cliahub Consortium et al
EPI_ISL_468594,Orange County Public Health Lab,Chan-Zuckerberg Biohub,CZB Cliahub Consortium et al
EPI_ISL_468595,Orange County Public Health Lab,Chan-Zuckerberg Biohub,CZB Cliahub Consortium et al
EPI_ISL_468596,Orange County Public Health Lab,Chan-Zuckerberg Biohub,CZB Cliahub Consortium et al
EPI_ISL_468597,Orange County Public Health Lab,Chan-Zuckerberg Biohub,CZB Cliahub Consortium et al
EPI_ISL_468598,Orange County Public Health Lab,Chan-Zuckerberg Biohub,CZB Cliahub Consortium et al
EPI_ISL_468599,Orange County Public Health Lab,Chan-Zuckerberg Biohub,CZB Cliahub Consortium et al
EPI_ISL_468600,Orange County Public Health Lab,Chan-Zuckerberg Biohub,CZB Cliahub Consortium et al
EPI_ISL_468601,Orange County Public Health Lab,Chan-Zuckerberg Biohub,CZB Cliahub Consortium et al
EPI_ISL_468602,Orange County Public Health Lab,Chan-Zuckerberg Biohub,CZB Cliahub Consortium et al
EPI_ISL_468603,Orange County Public Health Lab,Chan-Zuckerberg Biohub,CZB Cliahub Consortium et al
EPI_ISL_468604,Orange County Public Health Lab,Chan-Zuckerberg Biohub,CZB Cliahub Consortium et al
EPI_ISL_468605,Orange County Public Health Lab,Chan-Zuckerberg Biohub,CZB Cliahub Consortium et al
EPI_ISL_468606,Orange County Public Health Lab,Chan-Zuckerberg Biohub,CZB Cliahub Consortium et al
EPI_ISL_468607,Orange County Public Health Lab,Chan-Zuckerberg Biohub,CZB Cliahub Consortium et al
EPI_ISL_468608,Orange County Public Health Lab,Chan-Zuckerberg Biohub,CZB Cliahub Consortium et al
EPI_ISL_468609,Orange County Public Health Lab,Chan-Zuckerberg Biohub,CZB Cliahub Consortium et al
EPI_ISL_468610,Orange County Public Health Lab,Chan-Zuckerberg Biohub,CZB Cliahub Consortium et al
EPI_ISL_468611,Orange County Public Health Lab,Chan-Zuckerberg Biohub,CZB Cliahub Consortium et al
EPI_ISL_468612,Orange County Public Health Lab,Chan-Zuckerberg Biohub,CZB Cliahub Consortium et al
EPI_ISL_468613,Orange County Public Health Lab,Chan-Zuckerberg Biohub,CZB Cliahub Consortium et al
EPI_ISL_468614,Orange County Public Health Lab,Chan-Zuckerberg Biohub,CZB Cliahub Consortium et al
EPI_ISL_468615,Contra Costa Public Health Lab,Chan-Zuckerberg Biohub,CZB Cliahub Consortium et al
EPI_ISL_468616,Contra Costa Public Health Lab,Chan-Zuckerberg Biohub,CZB Cliahub Consortium et al
EPI_ISL_468617,Contra Costa Public Health Lab,Chan-Zuckerberg Biohub,CZB Cliahub Consortium et al
EPI_ISL_468618,Contra Costa Public Health Lab,Chan-Zuckerberg Biohub,CZB Cliahub Consortium et al
EPI_ISL_468619,Contra Costa Public Health Lab,Chan-Zuckerberg Biohub,CZB Cliahub Consortium et al
EPI_ISL_468620,Contra Costa Public Health Lab,Chan-Zuckerberg Biohub,CZB Cliahub Consortium et al
EPI_ISL_468621,Contra Costa Public Health Lab,Chan-Zuckerberg Biohub,CZB Cliahub Consortium et al
EPI_ISL_468622,Contra Costa Public Health Lab,Chan-Zuckerberg Biohub,CZB Cliahub Consortium et al
EPI_ISL_468623,Contra Costa Public Health Lab,Chan-Zuckerberg Biohub,CZB Cliahub Consortium et al
EPI_ISL_468624,Contra Costa Public Health Lab,Chan-Zuckerberg Biohub,CZB Cliahub Consortium et al
EPI_ISL_468625,Contra Costa Public Health Lab,Chan-Zuckerberg Biohub,CZB Cliahub Consortium et al
EPI_ISL_468626,Contra Costa Public Health Lab,Chan-Zuckerberg Biohub,CZB Cliahub Consortium et al
EPI_ISL_468627,Contra Costa Public Health Lab,Chan-Zuckerberg Biohub,CZB Cliahub Consortium et al
EPI_ISL_468628,Contra Costa Public Health Lab,Chan-Zuckerberg Biohub,CZB Cliahub Consortium et al
EPI_ISL_468629,Contra Costa Public Health Lab,Chan-Zuckerberg Biohub,CZB Cliahub Consortium et al
EPI_ISL_468630,Contra Costa Public Health Lab,Chan-Zuckerberg Biohub,CZB Cliahub Consortium et al
EPI_ISL_468631,Contra Costa Public Health Lab,Chan-Zuckerberg Biohub,CZB Cliahub Consortium et al
EPI_ISL_468632,Contra Costa Public Health Lab,Chan-Zuckerberg Biohub,CZB Cliahub Consortium et al
EPI_ISL_468633,Contra Costa Public Health Lab,Chan-Zuckerberg Biohub,CZB Cliahub Consortium et al
EPI_ISL_468634,Contra Costa Public Health Lab,Chan-Zuckerberg Biohub,CZB Cliahub Consortium et al
EPI_ISL_468635,Contra Costa Public Health Lab,Chan-Zuckerberg Biohub,CZB Cliahub Consortium et al
EPI_ISL_468636,Contra Costa Public Health Lab,Chan-Zuckerberg Biohub,CZB Cliahub Consortium et al
EPI_ISL_468637,Contra Costa Public Health Lab,Chan-Zuckerberg Biohub,CZB Cliahub Consortium et al
EPI_ISL_468638,Contra Costa Public Health Lab,Chan-Zuckerberg Biohub,CZB Cliahub Consortium et al
EPI_ISL_468639,Contra Costa Public Health Lab,Chan-Zuckerberg Biohub,CZB Cliahub Consortium et al
EPI_ISL_468640,Contra Costa Public Health Lab,Chan-Zuckerberg Biohub,CZB Cliahub Consortium et al
EPI_ISL_468641,Contra Costa Public Health Lab,Chan-Zuckerberg Biohub,CZB Cliahub Consortium et al
EPI_ISL_468642,Contra Costa Public Health Lab,Chan-Zuckerberg Biohub,CZB Cliahub Consortium et al
EPI_ISL_468643,Contra Costa Public Health Lab,Chan-Zuckerberg Biohub,CZB Cliahub Consortium et al
EPI_ISL_468645,Contra Costa Public Health Lab,Chan-Zuckerberg Biohub,CZB Cliahub Consortium et al
EPI_ISL_468646,Contra Costa Public Health Lab,Chan-Zuckerberg Biohub,CZB Cliahub Consortium et al
EPI_ISL_468647,Contra Costa Public Health Lab,Chan-Zuckerberg Biohub,CZB Cliahub Consortium et al
EPI_ISL_468648,Contra Costa Public Health Lab,Chan-Zuckerberg Biohub,CZB Cliahub Consortium et al
EPI_ISL_468649,Contra Costa Public Health Lab,Chan-Zuckerberg Biohub,CZB Cliahub Consortium et al
EPI_ISL_468650,Contra Costa Public Health Lab,Chan-Zuckerberg Biohub,CZB Cliahub Consortium et al
EPI_ISL_468651,Contra Costa Public Health Lab,Chan-Zuckerberg Biohub,CZB Cliahub Consortium et al
EPI_ISL_468652,Contra Costa Public Health Lab,Chan-Zuckerberg Biohub,CZB Cliahub Consortium et al
EPI_ISL_468654,Contra Costa Public Health Lab,Chan-Zuckerberg Biohub,CZB Cliahub Consortium et al
EPI_ISL_468655,Contra Costa Public Health Lab,Chan-Zuckerberg Biohub,CZB Cliahub Consortium et al
EPI_ISL_450485,unknown,Data Science,Carroll et al
EPI_ISL_450484,unknown,Data Science,Carroll et al
EPI_ISL_450487,unknown,Data Science,Carroll et al
EPI_ISL_450486,unknown,Data Science,Carroll et al
EPI_ISL_429015,UCSF Clinical Microbiology Laboratory,Chan-Zuckerberg Biohub,CZB Cliahub Consortium et al
EPI_ISL_429056,UCSF Clinical Microbiology Laboratory,Chan-Zuckerberg Biohub,CZB Cliahub Consortium et al
EPI_ISL_429000,UCSF Clinical Microbiology Laboratory,Chan-Zuckerberg Biohub,CZB Cliahub Consortium et al
EPI_ISL_428990,UCSF Clinical Microbiology Laboratory,Chan-Zuckerberg Biohub,CZB Cliahub Consortium et al
EPI_ISL_429036,UCSF Clinical Microbiology Laboratory,Chan-Zuckerberg Biohub,CZB Cliahub Consortium et al
EPI_ISL_429010,UCSF Clinical Microbiology Laboratory,Chan-Zuckerberg Biohub,CZB Cliahub Consortium et al
EPI_ISL_429066,UCSF Clinical Microbiology Laboratory,Chan-Zuckerberg Biohub,CZB Cliahub Consortium et al
EPI_ISL_429059,UCSF Clinical Microbiology Laboratory,Chan-Zuckerberg Biohub,CZB Cliahub Consortium et al
EPI_ISL_429065,UCSF Clinical Microbiology Laboratory,Chan-Zuckerberg Biohub,CZB Cliahub Consortium et al
EPI_ISL_429058,UCSF Clinical Microbiology Laboratory,Chan-Zuckerberg Biohub,CZB Cliahub Consortium et al
EPI_ISL_417935,UCSF Clinical Microbiology Laboratory,Chan-Zuckerberg Biohub,Shaun Arevalo et al
EPI_ISL_429063,UCSF Clinical Microbiology Laboratory,Chan-Zuckerberg Biohub,CZB Cliahub Consortium et al
EPI_ISL_429009,UCSF Clinical Microbiology Laboratory,Chan-Zuckerberg Biohub,CZB Cliahub Consortium et al
EPI_ISL_429046,UCSF Clinical Microbiology Laboratory,Chan-Zuckerberg Biohub,CZB Cliahub Consortium et al
EPI_ISL_417937,UCSF Clinical Microbiology Laboratory,Chan-Zuckerberg Biohub,Shaun Arevalo et al
EPI_ISL_428995,UCSF Clinical Microbiology Laboratory,Chan-Zuckerberg Biohub,CZB Cliahub Consortium et al
EPI_ISL_429003,UCSF Clinical Microbiology Laboratory,Chan-Zuckerberg Biohub,CZB Cliahub Consortium et al
EPI_ISL_429027,UCSF Clinical Microbiology Laboratory,Chan-Zuckerberg Biohub,CZB Cliahub Consortium et al
EPI_ISL_428992,UCSF Clinical Microbiology Laboratory,Chan-Zuckerberg Biohub,CZB Cliahub Consortium et al
EPI_ISL_429031,UCSF Clinical Microbiology Laboratory,Chan-Zuckerberg Biohub,CZB Cliahub Consortium et al
EPI_ISL_417938,UCSF Clinical Microbiology Laboratory,Chan-Zuckerberg Biohub,Shaun Arevalo et al
EPI_ISL_429054,UCSF Clinical Microbiology Laboratory,Chan-Zuckerberg Biohub,CZB Cliahub Consortium et al
EPI_ISL_429014,UCSF Clinical Microbiology Laboratory,Chan-Zuckerberg Biohub,CZB Cliahub Consortium et al
EPI_ISL_429062,UCSF Clinical Microbiology Laboratory,Chan-Zuckerberg Biohub,CZB Cliahub Consortium et al
EPI_ISL_429011,UCSF Clinical Microbiology Laboratory,Chan-Zuckerberg Biohub,CZB Cliahub Consortium et al
EPI_ISL_429061,UCSF Clinical Microbiology Laboratory,Chan-Zuckerberg Biohub,CZB Cliahub Consortium et al
EPI_ISL_429047,UCSF Clinical Microbiology Laboratory,Chan-Zuckerberg Biohub,CZB Cliahub Consortium et al
EPI_ISL_429043,UCSF Clinical Microbiology Laboratory,Chan-Zuckerberg Biohub,CZB Cliahub Consortium et al
EPI_ISL_428993,UCSF Clinical Microbiology Laboratory,Chan-Zuckerberg Biohub,CZB Cliahub Consortium et al
EPI_ISL_429044,UCSF Clinical Microbiology Laboratory,Chan-Zuckerberg Biohub,CZB Cliahub Consortium et al
EPI_ISL_417939,UCSF Clinical Microbiology Laboratory,Chan-Zuckerberg Biohub,Shaun Arevalo et al
EPI_ISL_428997,UCSF Clinical Microbiology Laboratory,Chan-Zuckerberg Biohub,CZB Cliahub Consortium et al
EPI_ISL_429012,UCSF Clinical Microbiology Laboratory,Chan-Zuckerberg Biohub,CZB Cliahub Consortium et al
EPI_ISL_429053,UCSF Clinical Microbiology Laboratory,Chan-Zuckerberg Biohub,CZB Cliahub Consortium et al
EPI_ISL_429068,UCSF Clinical Microbiology Laboratory,Chan-Zuckerberg Biohub,CZB Cliahub Consortium et al
EPI_ISL_429017,UCSF Clinical Microbiology Laboratory,Chan-Zuckerberg Biohub,CZB Cliahub Consortium et al
EPI_ISL_429039,UCSF Clinical Microbiology Laboratory,Chan-Zuckerberg Biohub,CZB Cliahub Consortium et al
EPI_ISL_429045,UCSF Clinical Microbiology Laboratory,Chan-Zuckerberg Biohub,CZB Cliahub Consortium et al
EPI_ISL_429069,UCSF Clinical Microbiology Laboratory,Chan-Zuckerberg Biohub,CZB Cliahub Consortium et al
EPI_ISL_429064,UCSF Clinical Microbiology Laboratory,Chan-Zuckerberg Biohub,CZB Cliahub Consortium et al
EPI_ISL_429035,UCSF Clinical Microbiology Laboratory,Chan-Zuckerberg Biohub,CZB Cliahub Consortium et al
EPI_ISL_429048,UCSF Clinical Microbiology Laboratory,Chan-Zuckerberg Biohub,CZB Cliahub Consortium et al
EPI_ISL_429021,UCSF Clinical Microbiology Laboratory,Chan-Zuckerberg Biohub,CZB Cliahub Consortium et al
EPI_ISL_429007,UCSF Clinical Microbiology Laboratory,Chan-Zuckerberg Biohub,CZB Cliahub Consortium et al
EPI_ISL_429001,UCSF Clinical Microbiology Laboratory,Chan-Zuckerberg Biohub,CZB Cliahub Consortium et al
EPI_ISL_417931,UCSF Clinical Microbiology Laboratory,Chan-Zuckerberg Biohub,Shaun Arevalo et al
EPI_ISL_417932,UCSF Clinical Microbiology Laboratory,Chan-Zuckerberg Biohub,Shaun Arevalo et al
EPI_ISL_429029,UCSF Clinical Microbiology Laboratory,Chan-Zuckerberg Biohub,CZB Cliahub Consortium et al
EPI_ISL_428999,UCSF Clinical Microbiology Laboratory,Chan-Zuckerberg Biohub,CZB Cliahub Consortium et al
EPI_ISL_417933,UCSF Clinical Microbiology Laboratory,Chan-Zuckerberg Biohub,Shaun Arevalo et al
EPI_ISL_429040,UCSF Clinical Microbiology Laboratory,Chan-Zuckerberg Biohub,CZB Cliahub Consortium et al
EPI_ISL_428994,UCSF Clinical Microbiology Laboratory,Chan-Zuckerberg Biohub,CZB Cliahub Consortium et al
EPI_ISL_429024,UCSF Clinical Microbiology Laboratory,Chan-Zuckerberg Biohub,CZB Cliahub Consortium et al
EPI_ISL_429034,UCSF Clinical Microbiology Laboratory,Chan-Zuckerberg Biohub,CZB Cliahub Consortium et al
EPI_ISL_429038,UCSF Clinical Microbiology Laboratory,Chan-Zuckerberg Biohub,CZB Cliahub Consortium et al
EPI_ISL_429016,UCSF Clinical Microbiology Laboratory,Chan-Zuckerberg Biohub,CZB Cliahub Consortium et al
EPI_ISL_428991,UCSF Clinical Microbiology Laboratory,Chan-Zuckerberg Biohub,CZB Cliahub Consortium et al
EPI_ISL_429042,UCSF Clinical Microbiology Laboratory,Chan-Zuckerberg Biohub,CZB Cliahub Consortium et al
EPI_ISL_429022,UCSF Clinical Microbiology Laboratory,Chan-Zuckerberg Biohub,CZB Cliahub Consortium et al
EPI_ISL_429052,UCSF Clinical Microbiology Laboratory,Chan-Zuckerberg Biohub,CZB Cliahub Consortium et al
EPI_ISL_430792,UCSF Clinical Microbiology Laboratory,Chan-Zuckerberg Biohub,CZB Cliahub Consortium et al
EPI_ISL_429030,UCSF Clinical Microbiology Laboratory,Chan-Zuckerberg Biohub,CZB Cliahub Consortium et al
EPI_ISL_429020,UCSF Clinical Microbiology Laboratory,Chan-Zuckerberg Biohub,CZB Cliahub Consortium et al
EPI_ISL_429060,UCSF Clinical Microbiology Laboratory,Chan-Zuckerberg Biohub,CZB Cliahub Consortium et al
EPI_ISL_429055,UCSF Clinical Microbiology Laboratory,Chan-Zuckerberg Biohub,CZB Cliahub Consortium et al
EPI_ISL_429026,UCSF Clinical Microbiology Laboratory,Chan-Zuckerberg Biohub,CZB Cliahub Consortium et al
EPI_ISL_429067,UCSF Clinical Microbiology Laboratory,Chan-Zuckerberg Biohub,CZB Cliahub Consortium et al
EPI_ISL_429025,UCSF Clinical Microbiology Laboratory,Chan-Zuckerberg Biohub,CZB Cliahub Consortium et al
EPI_ISL_429023,UCSF Clinical Microbiology Laboratory,Chan-Zuckerberg Biohub,CZB Cliahub Consortium et al
EPI_ISL_429051,UCSF Clinical Microbiology Laboratory,Chan-Zuckerberg Biohub,CZB Cliahub Consortium et al
EPI_ISL_429028,UCSF Clinical Microbiology Laboratory,Chan-Zuckerberg Biohub,CZB Cliahub Consortium et al
EPI_ISL_429018,UCSF Clinical Microbiology Laboratory,Chan-Zuckerberg Biohub,CZB Cliahub Consortium et al
EPI_ISL_429057,UCSF Clinical Microbiology Laboratory,Chan-Zuckerberg Biohub,CZB Cliahub Consortium et al
EPI_ISL_428996,UCSF Clinical Microbiology Laboratory,Chan-Zuckerberg Biohub,CZB Cliahub Consortium et al
EPI_ISL_429019,UCSF Clinical Microbiology Laboratory,Chan-Zuckerberg Biohub,CZB Cliahub Consortium et al
EPI_ISL_429005,UCSF Clinical Microbiology Laboratory,Chan-Zuckerberg Biohub,CZB Cliahub Consortium et al
EPI_ISL_429013,UCSF Clinical Microbiology Laboratory,Chan-Zuckerberg Biohub,CZB Cliahub Consortium et al
EPI_ISL_429032,UCSF Clinical Microbiology Laboratory,Chan-Zuckerberg Biohub,CZB Cliahub Consortium et al
EPI_ISL_428998,UCSF Clinical Microbiology Laboratory,Chan-Zuckerberg Biohub,CZB Cliahub Consortium et al
EPI_ISL_429004,UCSF Clinical Microbiology Laboratory,Chan-Zuckerberg Biohub,CZB Cliahub Consortium et al
EPI_ISL_429033,UCSF Clinical Microbiology Laboratory,Chan-Zuckerberg Biohub,CZB Cliahub Consortium et al
EPI_ISL_430791,UCSF Clinical Microbiology Laboratory,Chan-Zuckerberg Biohub,CZB Cliahub Consortium et al
EPI_ISL_429050,UCSF Clinical Microbiology Laboratory,Chan-Zuckerberg Biohub,CZB Cliahub Consortium et al
EPI_ISL_429037,UCSF Clinical Microbiology Laboratory,Chan-Zuckerberg Biohub,CZB Cliahub Consortium et al
EPI_ISL_429049,UCSF Clinical Microbiology Laboratory,Chan-Zuckerberg Biohub,CZB Cliahub Consortium et al
EPI_ISL_429008,UCSF Clinical Microbiology Laboratory,Chan-Zuckerberg Biohub,CZB Cliahub Consortium et al
EPI_ISL_429006,UCSF Clinical Microbiology Laboratory,Chan-Zuckerberg Biohub,CZB Cliahub Consortium et al
EPI_ISL_429041,UCSF Clinical Microbiology Laboratory,Chan-Zuckerberg Biohub,CZB Cliahub Consortium et al
EPI_ISL_429002,UCSF Clinical Microbiology Laboratory,Chan-Zuckerberg Biohub,CZB Cliahub Consortium et al
EPI_ISL_416457,"Andersen Lab, The Scripps Research Institute","Andersen Lab, The Scripps Research Institute",Mark Zeller et al
EPI_ISL_414648,"Andersen Lab, The Scripps Research Institute","Andersen Lab, The Scripps Research Institute",Mark Zeller et al
EPI_ISL_454693,Quest Diagnostics,Quest Diagnostics,Anderson et al
EPI_ISL_468560,Quest Diagnostics,Quest Diagnostics,Anderson et al
EPI_ISL_468561,Quest Diagnostics,Quest Diagnostics,Anderson et al
EPI_ISL_468562,Quest Diagnostics,Quest Diagnostics,Anderson et al
EPI_ISL_468563,Quest Diagnostics,Quest Diagnostics,Anderson et al
EPI_ISL_467811,Quest Diagnostics,Quest Diagnostics,Anderson et al
EPI_ISL_467812,Quest Diagnostics,Quest Diagnostics,Anderson et al
EPI_ISL_467813,Quest Diagnostics,Quest Diagnostics,Anderson et al
EPI_ISL_467814,Quest Diagnostics,Quest Diagnostics,Anderson et al
EPI_ISL_467815,Quest Diagnostics,Quest Diagnostics,Anderson et al
EPI_ISL_467816,Quest Diagnostics,Quest Diagnostics,Anderson et al
EPI_ISL_467817,Quest Diagnostics,Quest Diagnostics,Anderson et al
EPI_ISL_467818,Quest Diagnostics,Quest Diagnostics,Anderson et al
EPI_ISL_467819,Quest Diagnostics,Quest Diagnostics,Anderson et al
EPI_ISL_467820,Quest Diagnostics,Quest Diagnostics,Anderson et al
EPI_ISL_467821,Quest Diagnostics,Quest Diagnostics,Anderson et al
EPI_ISL_467822,Quest Diagnostics,Quest Diagnostics,Anderson et al
EPI_ISL_467823,Quest Diagnostics,Quest Diagnostics,Anderson et al
EPI_ISL_467824,Quest Diagnostics,Quest Diagnostics,Anderson et al
EPI_ISL_467825,Quest Diagnostics,Quest Diagnostics,Anderson et al
EPI_ISL_467826,Quest Diagnostics,Quest Diagnostics,Anderson et al
EPI_ISL_467827,Quest Diagnostics,Quest Diagnostics,Anderson et al
EPI_ISL_467828,Quest Diagnostics,Quest Diagnostics,Anderson et al
EPI_ISL_467829,Quest Diagnostics,Quest Diagnostics,Anderson et al
EPI_ISL_467830,Quest Diagnostics,Quest Diagnostics,Anderson et al
EPI_ISL_467831,Quest Diagnostics,Quest Diagnostics,Anderson et al
EPI_ISL_467832,Quest Diagnostics,Quest Diagnostics,Anderson et al
EPI_ISL_467833,Quest Diagnostics,Quest Diagnostics,Anderson et al
EPI_ISL_467834,Quest Diagnostics,Quest Diagnostics,Anderson et al
EPI_ISL_467835,Quest Diagnostics,Quest Diagnostics,Anderson et al
EPI_ISL_467836,Quest Diagnostics,Quest Diagnostics,Anderson et al
EPI_ISL_467837,Quest Diagnostics,Quest Diagnostics,Anderson et al
EPI_ISL_467838,Quest Diagnostics,Quest Diagnostics,Anderson et al
EPI_ISL_467839,Quest Diagnostics,Quest Diagnostics,Anderson et al
EPI_ISL_467840,Quest Diagnostics,Quest Diagnostics,Anderson et al
EPI_ISL_467841,Quest Diagnostics,Quest Diagnostics,Anderson et al
EPI_ISL_467842,Quest Diagnostics,Quest Diagnostics,Anderson et al
EPI_ISL_467843,Quest Diagnostics,Quest Diagnostics,Anderson et al
EPI_ISL_468564,Quest Diagnostics,Quest Diagnostics,Anderson et al
EPI_ISL_468565,Quest Diagnostics,Quest Diagnostics,Anderson et al
EPI_ISL_468566,Quest Diagnostics,Quest Diagnostics,Anderson et al
EPI_ISL_468567,Quest Diagnostics,Quest Diagnostics,Anderson et al
EPI_ISL_468568,Quest Diagnostics,Quest Diagnostics,Anderson et al
EPI_ISL_468569,Quest Diagnostics,Quest Diagnostics,Anderson et al
EPI_ISL_468570,Quest Diagnostics,Quest Diagnostics,Anderson et al
EPI_ISL_435580,Santa Clara County Public Health Department,"Chiu Laboratory, University of California, San Francisco",Xianding Deng et al
EPI_ISL_435581,Santa Clara County Public Health Department,"Chiu Laboratory, University of California, San Francisco",Xianding Deng et al
EPI_ISL_435582,Santa Clara County Public Health Department,"Chiu Laboratory, University of California, San Francisco",Xianding Deng et al
EPI_ISL_435583,Santa Clara County Public Health Department,"Chiu Laboratory, University of California, San Francisco",Xianding Deng et al
EPI_ISL_435585,Santa Clara County Public Health Department,"Chiu Laboratory, University of California, San Francisco",Xianding Deng et al
EPI_ISL_435586,Santa Clara County Public Health Department,"Chiu Laboratory, University of California, San Francisco",Xianding Deng et al
EPI_ISL_435587,Santa Clara County Public Health Department,"Chiu Laboratory, University of California, San Francisco",Xianding Deng et al
EPI_ISL_435588,Santa Clara County Public Health Department,"Chiu Laboratory, University of California, San Francisco",Xianding Deng et al
EPI_ISL_435590,Santa Clara County Public Health Department,"Chiu Laboratory, University of California, San Francisco",Xianding Deng et al
EPI_ISL_435594,Santa Clara County Public Health Department,"Chiu Laboratory, University of California, San Francisco",Xianding Deng et al
EPI_ISL_435596,Santa Clara County Public Health Department,"Chiu Laboratory, University of California, San Francisco",Xianding Deng et al
EPI_ISL_435597,Santa Clara County Public Health Department,"Chiu Laboratory, University of California, San Francisco",Xianding Deng et al
EPI_ISL_435598,Santa Clara County Public Health Department,"Chiu Laboratory, University of California, San Francisco",Xianding Deng et al
EPI_ISL_435599,Santa Clara County Public Health Department,"Chiu Laboratory, University of California, San Francisco",Xianding Deng et al
EPI_ISL_435600,Santa Clara County Public Health Department,"Chiu Laboratory, University of California, San Francisco",Xianding Deng et al
EPI_ISL_435601,Santa Clara County Public Health Department,"Chiu Laboratory, University of California, San Francisco",Xianding Deng et al
EPI_ISL_435608,Santa Clara County Public Health Department,"Chiu Laboratory, University of California, San Francisco",Xianding Deng et al
EPI_ISL_417317,Santa Clara County Public Health Department,"Chiu Laboratory, University of California, San Francisco",Xianding Deng et al
EPI_ISL_435609,Santa Clara County Public Health Department,"Chiu Laboratory, University of California, San Francisco",Xianding Deng et al
EPI_ISL_435612,Santa Clara County Public Health Department,"Chiu Laboratory, University of California, San Francisco",Xianding Deng et al
EPI_ISL_435615,Santa Clara County Public Health Department,"Chiu Laboratory, University of California, San Francisco",Xianding Deng et al
EPI_ISL_435618,Santa Clara County Public Health Department,"Chiu Laboratory, University of California, San Francisco",Xianding Deng et al
EPI_ISL_417318,Santa Clara County Public Health Department,"Chiu Laboratory, University of California, San Francisco",Xianding Deng et al
EPI_ISL_435619,Santa Clara County Public Health Department,"Chiu Laboratory, University of California, San Francisco",Xianding Deng et al
EPI_ISL_435620,Santa Clara County Public Health Department,"Chiu Laboratory, University of California, San Francisco",Xianding Deng et al
EPI_ISL_435621,Santa Clara County Public Health Department,"Chiu Laboratory, University of California, San Francisco",Xianding Deng et al
EPI_ISL_435626,Santa Clara County Public Health Department,"Chiu Laboratory, University of California, San Francisco",Xianding Deng et al
EPI_ISL_435627,Santa Clara County Public Health Department,"Chiu Laboratory, University of California, San Francisco",Xianding Deng et al
EPI_ISL_435628,Santa Clara County Public Health Department,"Chiu Laboratory, University of California, San Francisco",Xianding Deng et al
EPI_ISL_435630,Santa Clara County Public Health Department,"Chiu Laboratory, University of California, San Francisco",Xianding Deng et al
EPI_ISL_435631,Santa Clara County Public Health Department,"Chiu Laboratory, University of California, San Francisco",Xianding Deng et al
EPI_ISL_435633,Santa Clara County Public Health Department,"Chiu Laboratory, University of California, San Francisco",Xianding Deng et al
EPI_ISL_435634,Santa Clara County Public Health Department,"Chiu Laboratory, University of California, San Francisco",Xianding Deng et al
EPI_ISL_435635,Santa Clara County Public Health Department,"Chiu Laboratory, University of California, San Francisco",Xianding Deng et al
EPI_ISL_435636,Santa Clara County Public Health Department,"Chiu Laboratory, University of California, San Francisco",Xianding Deng et al
EPI_ISL_435637,Santa Clara County Public Health Department,"Chiu Laboratory, University of California, San Francisco",Xianding Deng et al
EPI_ISL_435638,Santa Clara County Public Health Department,"Chiu Laboratory, University of California, San Francisco",Xianding Deng et al
EPI_ISL_417320,Santa Clara County Public Health Department,"Chiu Laboratory, University of California, San Francisco",Xianding Deng et al
EPI_ISL_435639,Santa Clara County Public Health Department,"Chiu Laboratory, University of California, San Francisco",Xianding Deng et al
EPI_ISL_435640,Santa Clara County Public Health Department,"Chiu Laboratory, University of California, San Francisco",Xianding Deng et al
EPI_ISL_435641,Santa Clara County Public Health Department,"Chiu Laboratory, University of California, San Francisco",Xianding Deng et al
EPI_ISL_435643,Santa Clara County Public Health Department,"Chiu Laboratory, University of California, San Francisco",Xianding Deng et al
EPI_ISL_435645,Santa Clara County Public Health Department,"Chiu Laboratory, University of California, San Francisco",Xianding Deng et al
EPI_ISL_435647,Santa Clara County Public Health Department,"Chiu Laboratory, University of California, San Francisco",Xianding Deng et al
EPI_ISL_435648,Santa Clara County Public Health Department,"Chiu Laboratory, University of California, San Francisco",Xianding Deng et al
EPI_ISL_435649,Santa Clara County Public Health Department,"Chiu Laboratory, University of California, San Francisco",Xianding Deng et al
EPI_ISL_435650,Santa Clara County Public Health Department,"Chiu Laboratory, University of California, San Francisco",Xianding Deng et al
EPI_ISL_435651,Santa Clara County Public Health Department,"Chiu Laboratory, University of California, San Francisco",Xianding Deng et al
EPI_ISL_435653,Santa Clara County Public Health Department,"Chiu Laboratory, University of California, San Francisco",Xianding Deng et al
EPI_ISL_435654,Santa Clara County Public Health Department,"Chiu Laboratory, University of California, San Francisco",Xianding Deng et al
EPI_ISL_435657,Santa Clara County Public Health Department,"Chiu Laboratory, University of California, San Francisco",Xianding Deng et al
EPI_ISL_435658,Santa Clara County Public Health Department,"Chiu Laboratory, University of California, San Francisco",Xianding Deng et al
EPI_ISL_435660,Santa Clara County Public Health Department,"Chiu Laboratory, University of California, San Francisco",Xianding Deng et al
EPI_ISL_435661,Santa Clara County Public Health Department,"Chiu Laboratory, University of California, San Francisco",Xianding Deng et al
EPI_ISL_435662,Santa Clara County Public Health Department,"Chiu Laboratory, University of California, San Francisco",Xianding Deng et al
EPI_ISL_435663,Santa Clara County Public Health Department,"Chiu Laboratory, University of California, San Francisco",Xianding Deng et al
EPI_ISL_435666,Santa Clara County Public Health Department,"Chiu Laboratory, University of California, San Francisco",Xianding Deng et al
EPI_ISL_435667,Santa Clara County Public Health Department,"Chiu Laboratory, University of California, San Francisco",Xianding Deng et al
EPI_ISL_435668,Santa Clara County Public Health Department,"Chiu Laboratory, University of California, San Francisco",Xianding Deng et al
EPI_ISL_435670,Santa Clara County Public Health Department,"Chiu Laboratory, University of California, San Francisco",Xianding Deng et al
EPI_ISL_435671,Santa Clara County Public Health Department,"Chiu Laboratory, University of California, San Francisco",Xianding Deng et al
EPI_ISL_429879,Santa Clara County Public Health Department,"Chiu Laboratory, University of California, San Francisco",Xianding Deng et al
EPI_ISL_429880,Santa Clara County Public Health Department,"Chiu Laboratory, University of California, San Francisco",Xianding Deng et al
EPI_ISL_429990,Rady's Childrens Hospital,Andersen lab at Scripps Research,SEARCH Alliance San Diego with Christina Clarke et al
EPI_ISL_445094,UC San Diego Center for Advanced Laboratory Medicine,Andersen lab at Scripps Research,SEARCH Alliance San Diego with David Pride et al
EPI_ISL_445095,UC San Diego Center for Advanced Laboratory Medicine,Andersen lab at Scripps Research,SEARCH Alliance San Diego with David Pride et al
EPI_ISL_445096,UC San Diego Center for Advanced Laboratory Medicine,Andersen lab at Scripps Research,SEARCH Alliance San Diego with David Pride et al
EPI_ISL_445097,UC San Diego Center for Advanced Laboratory Medicine,Andersen lab at Scripps Research,SEARCH Alliance San Diego with David Pride et al
EPI_ISL_445098,UC San Diego Center for Advanced Laboratory Medicine,Andersen lab at Scripps Research,SEARCH Alliance San Diego with David Pride et al
EPI_ISL_445099,UC San Diego Center for Advanced Laboratory Medicine,Andersen lab at Scripps Research,SEARCH Alliance San Diego with David Pride et al
EPI_ISL_445100,UC San Diego Center for Advanced Laboratory Medicine,Andersen lab at Scripps Research,SEARCH Alliance San Diego with David Pride et al
EPI_ISL_445101,UC San Diego Center for Advanced Laboratory Medicine,Andersen lab at Scripps Research,SEARCH Alliance San Diego with David Pride et al
EPI_ISL_445102,UC San Diego Center for Advanced Laboratory Medicine,Andersen lab at Scripps Research,SEARCH Alliance San Diego with David Pride et al
EPI_ISL_445103,UC San Diego Center for Advanced Laboratory Medicine,Andersen lab at Scripps Research,SEARCH Alliance San Diego with David Pride et al
EPI_ISL_445104,UC San Diego Center for Advanced Laboratory Medicine,Andersen lab at Scripps Research,SEARCH Alliance San Diego with David Pride et al
EPI_ISL_445105,UC San Diego Center for Advanced Laboratory Medicine,Andersen lab at Scripps Research,SEARCH Alliance San Diego with David Pride et al
EPI_ISL_445106,UC San Diego Center for Advanced Laboratory Medicine,Andersen lab at Scripps Research,SEARCH Alliance San Diego with David Pride et al
EPI_ISL_445107,UC San Diego Center for Advanced Laboratory Medicine,Andersen lab at Scripps Research,SEARCH Alliance San Diego with David Pride et al
EPI_ISL_445108,UC San Diego Center for Advanced Laboratory Medicine,Andersen lab at Scripps Research,SEARCH Alliance San Diego with David Pride et al
EPI_ISL_445109,UC San Diego Center for Advanced Laboratory Medicine,Andersen lab at Scripps Research,SEARCH Alliance San Diego with David Pride et al
EPI_ISL_445110,UC San Diego Center for Advanced Laboratory Medicine,Andersen lab at Scripps Research,SEARCH Alliance San Diego with David Pride et al
EPI_ISL_445111,UC San Diego Center for Advanced Laboratory Medicine,Andersen lab at Scripps Research,SEARCH Alliance San Diego with David Pride et al
EPI_ISL_445112,UC San Diego Center for Advanced Laboratory Medicine,Andersen lab at Scripps Research,SEARCH Alliance San Diego with David Pride et al
EPI_ISL_445113,UC San Diego Center for Advanced Laboratory Medicine,Andersen lab at Scripps Research,SEARCH Alliance San Diego with David Pride et al
EPI_ISL_445114,UC San Diego Center for Advanced Laboratory Medicine,Andersen lab at Scripps Research,SEARCH Alliance San Diego with David Pride et al
EPI_ISL_445115,UC San Diego Center for Advanced Laboratory Medicine,Andersen lab at Scripps Research,SEARCH Alliance San Diego with David Pride et al
EPI_ISL_445116,UC San Diego Center for Advanced Laboratory Medicine,Andersen lab at Scripps Research,SEARCH Alliance San Diego with David Pride et al
EPI_ISL_445117,UC San Diego Center for Advanced Laboratory Medicine,Andersen lab at Scripps Research,SEARCH Alliance San Diego with David Pride et al
EPI_ISL_430016,Andersen lab at Scripps Research,Andersen lab at Scripps Research,SEARCH Alliance San Diego et al
EPI_ISL_429991,Andersen lab at Scripps Research,Andersen lab at Scripps Research,SEARCH Alliance San Diego et al
EPI_ISL_435473,Rady's Childrens Hospital,Andersen lab at Scripps Research,SEARCH Alliance San Diego et al
EPI_ISL_435474,Rady's Childrens Hospital,Andersen lab at Scripps Research,SEARCH Alliance San Diego et al
EPI_ISL_437600,Scripps Medical Laboratory,Andersen lab at Scripps Research,SEARCH Alliance San Diego with Michael Quigley et al
EPI_ISL_437599,Scripps Medical Laboratory,Andersen lab at Scripps Research,SEARCH Alliance San Diego with Michael Quigley et al
EPI_ISL_437598,Scripps Medical Laboratory,Andersen lab at Scripps Research,SEARCH Alliance San Diego with Michael Quigley et al
EPI_ISL_437597,Scripps Medical Laboratory,Andersen lab at Scripps Research,SEARCH Alliance San Diego with Michael Quigley et al
EPI_ISL_437596,Scripps Medical Laboratory,Andersen lab at Scripps Research,SEARCH Alliance San Diego with Michael Quigley et al
EPI_ISL_437595,Scripps Medical Laboratory,Andersen lab at Scripps Research,SEARCH Alliance San Diego with Michael Quigley et al
EPI_ISL_437594,Scripps Medical Laboratory,Andersen lab at Scripps Research,SEARCH Alliance San Diego with Michael Quigley et al
EPI_ISL_437593,Scripps Medical Laboratory,Andersen lab at Scripps Research,SEARCH Alliance San Diego with Michael Quigley et al
EPI_ISL_437592,Scripps Medical Laboratory,Andersen lab at Scripps Research,SEARCH Alliance San Diego with Michael Quigley et al
EPI_ISL_437591,Scripps Medical Laboratory,Andersen lab at Scripps Research,SEARCH Alliance San Diego with Michael Quigley et al
EPI_ISL_437590,Scripps Medical Laboratory,Andersen lab at Scripps Research,SEARCH Alliance San Diego with Michael Quigley et al
EPI_ISL_437589,Scripps Medical Laboratory,Andersen lab at Scripps Research,SEARCH Alliance San Diego with Michael Quigley et al
EPI_ISL_437588,Scripps Medical Laboratory,Andersen lab at Scripps Research,SEARCH Alliance San Diego with Michael Quigley et al
EPI_ISL_437587,Scripps Medical Laboratory,Andersen lab at Scripps Research,SEARCH Alliance San Diego with Michael Quigley et al
EPI_ISL_437586,Scripps Medical Laboratory,Andersen lab at Scripps Research,SEARCH Alliance San Diego with Michael Quigley et al
EPI_ISL_437585,Scripps Medical Laboratory,Andersen lab at Scripps Research,SEARCH Alliance San Diego with Michael Quigley et al
EPI_ISL_437584,Scripps Medical Laboratory,Andersen lab at Scripps Research,SEARCH Alliance San Diego with Michael Quigley et al
EPI_ISL_437583,Scripps Medical Laboratory,Andersen lab at Scripps Research,SEARCH Alliance San Diego with Michael Quigley et al
EPI_ISL_437582,Scripps Medical Laboratory,Andersen lab at Scripps Research,SEARCH Alliance San Diego with Michael Quigley et al
EPI_ISL_437581,Scripps Medical Laboratory,Andersen lab at Scripps Research,SEARCH Alliance San Diego with Michael Quigley et al
EPI_ISL_445118,Rady's Childrens Hospital,Andersen lab at Scripps Research,SEARCH Alliance San Diego et al
EPI_ISL_437580,Scripps Medical Laboratory,Andersen lab at Scripps Research,SEARCH Alliance San Diego with Michael Quigley et al
EPI_ISL_437579,Scripps Medical Laboratory,Andersen lab at Scripps Research,SEARCH Alliance San Diego with Michael Quigley et al
EPI_ISL_437578,Scripps Medical Laboratory,Andersen lab at Scripps Research,SEARCH Alliance San Diego with Michael Quigley et al
EPI_ISL_437577,Scripps Medical Laboratory,Andersen lab at Scripps Research,SEARCH Alliance San Diego with Michael Quigley et al
EPI_ISL_437576,Scripps Medical Laboratory,Andersen lab at Scripps Research,SEARCH Alliance San Diego with Michael Quigley et al
EPI_ISL_437575,Scripps Medical Laboratory,Andersen lab at Scripps Research,SEARCH Alliance San Diego with Michael Quigley et al
EPI_ISL_437574,Scripps Medical Laboratory,Andersen lab at Scripps Research,SEARCH Alliance San Diego with Michael Quigley et al
EPI_ISL_437573,Scripps Medical Laboratory,Andersen lab at Scripps Research,SEARCH Alliance San Diego with Michael Quigley et al
EPI_ISL_437572,Scripps Medical Laboratory,Andersen lab at Scripps Research,SEARCH Alliance San Diego with Michael Quigley et al
EPI_ISL_437571,Scripps Medical Laboratory,Andersen lab at Scripps Research,SEARCH Alliance San Diego with Michael Quigley et al
EPI_ISL_437570,Scripps Medical Laboratory,Andersen lab at Scripps Research,SEARCH Alliance San Diego with Michael Quigley et al
EPI_ISL_437569,Scripps Medical Laboratory,Andersen lab at Scripps Research,SEARCH Alliance San Diego with Michael Quigley et al
EPI_ISL_437568,Scripps Medical Laboratory,Andersen lab at Scripps Research,SEARCH Alliance San Diego with Michael Quigley et al
EPI_ISL_437567,Scripps Medical Laboratory,Andersen lab at Scripps Research,SEARCH Alliance San Diego with Michael Quigley et al
EPI_ISL_437566,Scripps Medical Laboratory,Andersen lab at Scripps Research,SEARCH Alliance San Diego with Michael Quigley et al
EPI_ISL_437565,Scripps Medical Laboratory,Andersen lab at Scripps Research,SEARCH Alliance San Diego with Michael Quigley et al
EPI_ISL_437564,Scripps Medical Laboratory,Andersen lab at Scripps Research,SEARCH Alliance San Diego with Michael Quigley et al
EPI_ISL_437563,Scripps Medical Laboratory,Andersen lab at Scripps Research,SEARCH Alliance San Diego with Michael Quigley et al
EPI_ISL_437562,Scripps Medical Laboratory,Andersen lab at Scripps Research,SEARCH Alliance San Diego with Michael Quigley et al
EPI_ISL_437561,Scripps Medical Laboratory,Andersen lab at Scripps Research,SEARCH Alliance San Diego with Michael Quigley et al
EPI_ISL_437560,Scripps Medical Laboratory,Andersen lab at Scripps Research,SEARCH Alliance San Diego with Michael Quigley et al
EPI_ISL_437559,Scripps Medical Laboratory,Andersen lab at Scripps Research,SEARCH Alliance San Diego with Michael Quigley et al
EPI_ISL_437558,Scripps Medical Laboratory,Andersen lab at Scripps Research,SEARCH Alliance San Diego with Michael Quigley et al
EPI_ISL_437557,Scripps Medical Laboratory,Andersen lab at Scripps Research,SEARCH Alliance San Diego with Michael Quigley et al
EPI_ISL_437556,Scripps Medical Laboratory,Andersen lab at Scripps Research,SEARCH Alliance San Diego with Michael Quigley et al
EPI_ISL_437555,Scripps Medical Laboratory,Andersen lab at Scripps Research,SEARCH Alliance San Diego with Michael Quigley et al
EPI_ISL_437554,Scripps Medical Laboratory,Andersen lab at Scripps Research,SEARCH Alliance San Diego with Michael Quigley et al
EPI_ISL_437553,Scripps Medical Laboratory,Andersen lab at Scripps Research,SEARCH Alliance San Diego with Michael Quigley et al
EPI_ISL_437552,Scripps Medical Laboratory,Andersen lab at Scripps Research,SEARCH Alliance San Diego with Michael Quigley et al
EPI_ISL_437551,Scripps Medical Laboratory,Andersen lab at Scripps Research,SEARCH Alliance San Diego with Michael Quigley et al
EPI_ISL_437550,Scripps Medical Laboratory,Andersen lab at Scripps Research,SEARCH Alliance San Diego with Michael Quigley et al
EPI_ISL_437549,Scripps Medical Laboratory,Andersen lab at Scripps Research,SEARCH Alliance San Diego with Michael Quigley et al
EPI_ISL_445164,Scripps Medical Laboratory,Andersen lab at Scripps Research,SEARCH Alliance San Diego with Michael Quigley et al
EPI_ISL_445165,Scripps Medical Laboratory,Andersen lab at Scripps Research,SEARCH Alliance San Diego with Michael Quigley et al
EPI_ISL_445166,Scripps Medical Laboratory,Andersen lab at Scripps Research,SEARCH Alliance San Diego with Michael Quigley et al
EPI_ISL_445167,Scripps Medical Laboratory,Andersen lab at Scripps Research,SEARCH Alliance San Diego with Michael Quigley et al
EPI_ISL_445168,Scripps Medical Laboratory,Andersen lab at Scripps Research,SEARCH Alliance San Diego with Michael Quigley et al
EPI_ISL_450190,Rady's Childrens Hospital,Andersen lab at Scripps Research,SEARCH Alliance San Diego et al
EPI_ISL_450191,Scripps Medical Laboratory,Andersen lab at Scripps Research,SEARCH Alliance San Diego with Michael Quigley et al
EPI_ISL_450192,Scripps Medical Laboratory,Andersen lab at Scripps Research,SEARCH Alliance San Diego with Michael Quigley et al
EPI_ISL_458237,Scripps Medical Laboratory,Andersen lab at Scripps Research,SEARCH Alliance San Diego with Michael Quigley et al
EPI_ISL_458238,Scripps Medical Laboratory,Andersen lab at Scripps Research,SEARCH Alliance San Diego with Michael Quigley et al
EPI_ISL_458239,Scripps Medical Laboratory,Andersen lab at Scripps Research,SEARCH Alliance San Diego with Michael Quigley et al
EPI_ISL_458240,Scripps Medical Laboratory,Andersen lab at Scripps Research,SEARCH Alliance San Diego with Michael Quigley et al
EPI_ISL_458241,Scripps Medical Laboratory,Andersen lab at Scripps Research,SEARCH Alliance San Diego with Michael Quigley et al
EPI_ISL_458242,Scripps Medical Laboratory,Andersen lab at Scripps Research,SEARCH Alliance San Diego with Michael Quigley et al
EPI_ISL_458243,Scripps Medical Laboratory,Andersen lab at Scripps Research,SEARCH Alliance San Diego with Michael Quigley et al
EPI_ISL_458244,Scripps Medical Laboratory,Andersen lab at Scripps Research,SEARCH Alliance San Diego with Michael Quigley et al
EPI_ISL_458245,Scripps Medical Laboratory,Andersen lab at Scripps Research,SEARCH Alliance San Diego with Michael Quigley et al
EPI_ISL_458246,Scripps Medical Laboratory,Andersen lab at Scripps Research,SEARCH Alliance San Diego with Michael Quigley et al
EPI_ISL_458247,Scripps Medical Laboratory,Andersen lab at Scripps Research,SEARCH Alliance San Diego with Michael Quigley et al
EPI_ISL_458248,Scripps Medical Laboratory,Andersen lab at Scripps Research,SEARCH Alliance San Diego with Michael Quigley et al
EPI_ISL_458249,Scripps Medical Laboratory,Andersen lab at Scripps Research,SEARCH Alliance San Diego with Michael Quigley et al
EPI_ISL_458250,Scripps Medical Laboratory,Andersen lab at Scripps Research,SEARCH Alliance San Diego with Michael Quigley et al
EPI_ISL_458251,Scripps Medical Laboratory,Andersen lab at Scripps Research,SEARCH Alliance San Diego with Michael Quigley et al
EPI_ISL_458252,Scripps Medical Laboratory,Andersen lab at Scripps Research,SEARCH Alliance San Diego with Michael Quigley et al
EPI_ISL_458253,Scripps Medical Laboratory,Andersen lab at Scripps Research,SEARCH Alliance San Diego with Michael Quigley et al
EPI_ISL_458254,Scripps Medical Laboratory,Andersen lab at Scripps Research,SEARCH Alliance San Diego with Michael Quigley et al
EPI_ISL_458255,Scripps Medical Laboratory,Andersen lab at Scripps Research,SEARCH Alliance San Diego with Michael Quigley et al
EPI_ISL_458256,Scripps Medical Laboratory,Andersen lab at Scripps Research,SEARCH Alliance San Diego with Michael Quigley et al
EPI_ISL_458257,Scripps Medical Laboratory,Andersen lab at Scripps Research,SEARCH Alliance San Diego with Michael Quigley et al
EPI_ISL_458258,Scripps Medical Laboratory,Andersen lab at Scripps Research,SEARCH Alliance San Diego with Michael Quigley et al
EPI_ISL_458259,Scripps Medical Laboratory,Andersen lab at Scripps Research,SEARCH Alliance San Diego with Michael Quigley et al
EPI_ISL_458260,Scripps Medical Laboratory,Andersen lab at Scripps Research,SEARCH Alliance San Diego with Michael Quigley et al
EPI_ISL_458261,Scripps Medical Laboratory,Andersen lab at Scripps Research,SEARCH Alliance San Diego with Michael Quigley et al
EPI_ISL_458262,Scripps Medical Laboratory,Andersen lab at Scripps Research,SEARCH Alliance San Diego with Michael Quigley et al
EPI_ISL_458263,Scripps Medical Laboratory,Andersen lab at Scripps Research,SEARCH Alliance San Diego with Michael Quigley et al
EPI_ISL_458264,Scripps Medical Laboratory,Andersen lab at Scripps Research,SEARCH Alliance San Diego with Michael Quigley et al
EPI_ISL_458265,Scripps Medical Laboratory,Andersen lab at Scripps Research,SEARCH Alliance San Diego with Michael Quigley et al
EPI_ISL_458266,Scripps Medical Laboratory,Andersen lab at Scripps Research,SEARCH Alliance San Diego with Michael Quigley et al
EPI_ISL_458267,Scripps Medical Laboratory,Andersen lab at Scripps Research,SEARCH Alliance San Diego with Michael Quigley et al
EPI_ISL_458268,Scripps Medical Laboratory,Andersen lab at Scripps Research,SEARCH Alliance San Diego with Michael Quigley et al
EPI_ISL_458269,Scripps Medical Laboratory,Andersen lab at Scripps Research,SEARCH Alliance San Diego with Michael Quigley et al
EPI_ISL_458270,Scripps Medical Laboratory,Andersen lab at Scripps Research,SEARCH Alliance San Diego with Michael Quigley et al
EPI_ISL_458271,Scripps Medical Laboratory,Andersen lab at Scripps Research,SEARCH Alliance San Diego with Michael Quigley et al
EPI_ISL_458272,Scripps Medical Laboratory,Andersen lab at Scripps Research,SEARCH Alliance San Diego with Michael Quigley et al
EPI_ISL_458273,Scripps Medical Laboratory,Andersen lab at Scripps Research,SEARCH Alliance San Diego with Michael Quigley et al
EPI_ISL_458274,Scripps Medical Laboratory,Andersen lab at Scripps Research,SEARCH Alliance San Diego with Michael Quigley et al
EPI_ISL_458275,Scripps Medical Laboratory,Andersen lab at Scripps Research,SEARCH Alliance San Diego with Michael Quigley et al
EPI_ISL_458276,Scripps Medical Laboratory,Andersen lab at Scripps Research,SEARCH Alliance San Diego with Michael Quigley et al
EPI_ISL_458277,Scripps Medical Laboratory,Andersen lab at Scripps Research,SEARCH Alliance San Diego with Michael Quigley et al
EPI_ISL_458278,Scripps Medical Laboratory,Andersen lab at Scripps Research,SEARCH Alliance San Diego with Michael Quigley et al
EPI_ISL_458279,Scripps Medical Laboratory,Andersen lab at Scripps Research,SEARCH Alliance San Diego with Michael Quigley et al
EPI_ISL_458280,Scripps Medical Laboratory,Andersen lab at Scripps Research,SEARCH Alliance San Diego with Michael Quigley et al
EPI_ISL_458281,Scripps Medical Laboratory,Andersen lab at Scripps Research,SEARCH Alliance San Diego with Michael Quigley et al
EPI_ISL_458282,Scripps Medical Laboratory,Andersen lab at Scripps Research,SEARCH Alliance San Diego with Michael Quigley et al
EPI_ISL_458283,Scripps Medical Laboratory,Andersen lab at Scripps Research,SEARCH Alliance San Diego with Michael Quigley et al
EPI_ISL_458284,Scripps Medical Laboratory,Andersen lab at Scripps Research,SEARCH Alliance San Diego with Michael Quigley et al
EPI_ISL_467950,San Diego County Public Health Laboratory,Andersen lab at Scripps Research,SEARCH Alliance San Diego with Tracy Basler et al
EPI_ISL_467951,San Diego County Public Health Laboratory,Andersen lab at Scripps Research,SEARCH Alliance San Diego with Tracy Basler et al
EPI_ISL_467952,San Diego County Public Health Laboratory,Andersen lab at Scripps Research,SEARCH Alliance San Diego with Tracy Basler et al
EPI_ISL_467953,San Diego County Public Health Laboratory,Andersen lab at Scripps Research,SEARCH Alliance San Diego with Tracy Basler et al
EPI_ISL_467954,San Diego County Public Health Laboratory,Andersen lab at Scripps Research,SEARCH Alliance San Diego with Tracy Basler et al
EPI_ISL_467955,San Diego County Public Health Laboratory,Andersen lab at Scripps Research,SEARCH Alliance San Diego with Tracy Basler et al
EPI_ISL_467956,San Diego County Public Health Laboratory,Andersen lab at Scripps Research,SEARCH Alliance San Diego with Tracy Basler et al
EPI_ISL_467957,San Diego County Public Health Laboratory,Andersen lab at Scripps Research,SEARCH Alliance San Diego with Tracy Basler et al
EPI_ISL_467958,San Diego County Public Health Laboratory,Andersen lab at Scripps Research,SEARCH Alliance San Diego with Tracy Basler et al
EPI_ISL_467959,San Diego County Public Health Laboratory,Andersen lab at Scripps Research,SEARCH Alliance San Diego with Tracy Basler et al
EPI_ISL_467960,San Diego County Public Health Laboratory,Andersen lab at Scripps Research,SEARCH Alliance San Diego with Tracy Basler et al
EPI_ISL_467961,San Diego County Public Health Laboratory,Andersen lab at Scripps Research,SEARCH Alliance San Diego with Tracy Basler et al
EPI_ISL_467962,San Diego County Public Health Laboratory,Andersen lab at Scripps Research,SEARCH Alliance San Diego with Tracy Basler et al
EPI_ISL_467963,San Diego County Public Health Laboratory,Andersen lab at Scripps Research,SEARCH Alliance San Diego with Michael Quigley et al
EPI_ISL_467964,San Diego County Public Health Laboratory,Andersen lab at Scripps Research,SEARCH Alliance San Diego with Tracy Basler et al
EPI_ISL_467965,San Diego County Public Health Laboratory,Andersen lab at Scripps Research,SEARCH Alliance San Diego with Tracy Basler et al
EPI_ISL_467966,San Diego County Public Health Laboratory,Andersen lab at Scripps Research,SEARCH Alliance San Diego with Tracy Basler et al
EPI_ISL_467967,Scripps Medical Laboratory,Andersen lab at Scripps Research,SEARCH Alliance San Diego with Tracy Basler et al
EPI_ISL_467968,San Diego County Public Health Laboratory,Andersen lab at Scripps Research,SEARCH Alliance San Diego with Tracy Basler et al
EPI_ISL_467969,San Diego County Public Health Laboratory,Andersen lab at Scripps Research,SEARCH Alliance San Diego with Tracy Basler et al
EPI_ISL_467970,San Diego County Public Health Laboratory,Andersen lab at Scripps Research,SEARCH Alliance San Diego with Tracy Basler et al
EPI_ISL_467971,San Diego County Public Health Laboratory,Andersen lab at Scripps Research,SEARCH Alliance San Diego with Tracy Basler et al
EPI_ISL_467972,Scripps Medical Laboratory,Andersen lab at Scripps Research,SEARCH Alliance San Diego with Michael Quigley et al
EPI_ISL_467973,San Diego County Public Health Laboratory,Andersen lab at Scripps Research,SEARCH Alliance San Diego with Tracy Basler et al
EPI_ISL_467974,San Diego County Public Health Laboratory,Andersen lab at Scripps Research,SEARCH Alliance San Diego with Tracy Basler et al
EPI_ISL_467975,San Diego County Public Health Laboratory,Andersen lab at Scripps Research,SEARCH Alliance San Diego with Tracy Basler et al
EPI_ISL_467976,Rady's Childrens Hospital,Andersen lab at Scripps Research,SEARCH Alliance San Diego et al
EPI_ISL_467977,San Diego County Public Health Laboratory,Andersen lab at Scripps Research,SEARCH Alliance San Diego with Tracy Basler et al
EPI_ISL_467978,San Diego County Public Health Laboratory,Andersen lab at Scripps Research,SEARCH Alliance San Diego with Tracy Basler et al
EPI_ISL_467979,San Diego County Public Health Laboratory,Andersen lab at Scripps Research,SEARCH Alliance San Diego with Tracy Basler et al
EPI_ISL_467980,San Diego County Public Health Laboratory,Andersen lab at Scripps Research,SEARCH Alliance San Diego with Tracy Basler et al
EPI_ISL_467981,Rady's Childrens Hospital,Andersen lab at Scripps Research,SEARCH Alliance San Diego et al
EPI_ISL_467982,San Diego County Public Health Laboratory,Andersen lab at Scripps Research,SEARCH Alliance San Diego with Tracy Basler et al
EPI_ISL_467983,San Diego County Public Health Laboratory,Andersen lab at Scripps Research,SEARCH Alliance San Diego with Tracy Basler et al
EPI_ISL_467984,Rady's Childrens Hospital,Andersen lab at Scripps Research,SEARCH Alliance San Diego et al
EPI_ISL_429877,"Chiu Laboratory, University of California, San Francisco","Chiu Laboratory, University of California, San Francisco",Xianding Deng et al
EPI_ISL_429878,"Chiu Laboratory, University of California, San Francisco","Chiu Laboratory, University of California, San Francisco",Xianding Deng et al
EPI_ISL_429881,California Department of Public Health,"Chiu Laboratory, University of California, San Francisco",Xianding Deng et al
EPI_ISL_450232,UCSF Clinical Microbiology Laboratory,"Chiu Laboratory, University of California, San Francisco",Xianding Deng et al
EPI_ISL_450233,UCSF Clinical Microbiology Laboratory,"Chiu Laboratory, University of California, San Francisco",Xianding Deng et al
EPI_ISL_450234,UCSF Clinical Microbiology Laboratory,"Chiu Laboratory, University of California, San Francisco",Xianding Deng et al
EPI_ISL_450235,UCSF Clinical Microbiology Laboratory,"Chiu Laboratory, University of California, San Francisco",Xianding Deng et al
EPI_ISL_450236,UCSF Clinical Microbiology Laboratory,"Chiu Laboratory, University of California, San Francisco",Xianding Deng et al
EPI_ISL_450237,UCSF Clinical Microbiology Laboratory,"Chiu Laboratory, University of California, San Francisco",Xianding Deng et al
EPI_ISL_450238,UCSF Clinical Microbiology Laboratory,"Chiu Laboratory, University of California, San Francisco",Xianding Deng et al
EPI_ISL_450239,UCSF Clinical Microbiology Laboratory,"Chiu Laboratory, University of California, San Francisco",Xianding Deng et al
EPI_ISL_450240,UCSF Clinical Microbiology Laboratory,"Chiu Laboratory, University of California, San Francisco",Xianding Deng et al
EPI_ISL_406034,California Department of Public Health,"Pathogen Discovery, Respiratory Viruses Branch, Division of Viral Diseases, Centers for Disease Control and Prevention",Anna Uehara et al
EPI_ISL_406036,California Department of Public Health,"Pathogen Discovery, Respiratory Viruses Branch, Division of Viral Diseases, Centers for Disease Control and Prevention",Anna Uehara et al
EPI_ISL_408008,California Department of Health,"Pathogen Discovery, Respiratory Viruses Branch, Division of Viral Diseases, Centers for Disease Control and Prevention",Krista Queen et al
EPI_ISL_408009,California Department of Health,"Pathogen Discovery, Respiratory Viruses Branch, Division of Viral Diseases, Centers for Disease Control and Prevention",Krista Queen et al
EPI_ISL_408010,California Department of Health,"Pathogen Discovery, Respiratory Viruses Branch, Division of Viral Diseases, Centers for Disease Control and Prevention",Ying Tao et al
EPI_ISL_410044,California Department of Public Health,"Pathogen Discovery, Respiratory Viruses Branch, Division of Viral Diseases, Centers for Disease Control and Prevention",Jing Zhang et al
EPI_ISL_411954,California Department of Public Health,"Pathogen Discovery, Respiratory Viruses Branch, Division of Viral Diseases, Centers for Disease Control and Prevention",Krista Queen et al
EPI_ISL_411955,California Department of Public Health,"Pathogen Discovery, Respiratory Viruses Branch, Division of Viral Diseases, Centers for Disease Control and Prevention",Krista Queen et al
EPI_ISL_412862,California Department of Public Health,"Pathogen Discovery, Respiratory Viruses Branch, Division of Viral Diseases, Centers for Disease Control and Prevention",Krista Queen et al
EPI_ISL_419554,California Department of Public Health,"Pathogen Discovery, Respiratory Viruses Branch, Division of Viral Diseases, Centers for Disease Control and Prevention",Ying Tao et al
EPI_ISL_444994,Naval Health Research Center,Naval Medical Research Center Biological Defense Research Directorate,Logan Voegtly et al
EPI_ISL_452130,CO Department of Public Health and Environment,"Pathogen Discovery, Respiratory Viruses Branch, Division of Viral Diseases, Centers for Disease Control and Prevention",Jing Zhang et al
EPI_ISL_452127,CO Department of Public Health and Environment,"Pathogen Discovery, Respiratory Viruses Branch, Division of Viral Diseases, Centers for Disease Control and Prevention",Jing Zhang et al
EPI_ISL_452128,CO Department of Public Health and Environment,"Pathogen Discovery, Respiratory Viruses Branch, Division of Viral Diseases, Centers for Disease Control and Prevention",Jing Zhang et al
EPI_ISL_452129,CO Department of Public Health and Environment,"Pathogen Discovery, Respiratory Viruses Branch, Division of Viral Diseases, Centers for Disease Control and Prevention",Jing Zhang et al
EPI_ISL_468571,Quest Diagnostics,Quest Diagnostics,Anderson et al
EPI_ISL_468572,Quest Diagnostics,Quest Diagnostics,Anderson et al
EPI_ISL_462912,Wyoming Public Health Laboratory,"Center for Global Health, University of New Mexico Health Sciences Center",Daryl Domman et al
EPI_ISL_462913,Wyoming Public Health Laboratory,"Center for Global Health, University of New Mexico Health Sciences Center",Daryl Domman et al
EPI_ISL_454642,CT-Dr. Katherine A. Kelley State Public Health Lab,"Pathogen Discovery, Respiratory Viruses Branch, Division of Viral Diseases, Centers for Disease Control and Prevention",Jing Zhang et al
EPI_ISL_454645,CT-Dr. Katherine A. Kelley State Public Health Lab,"Pathogen Discovery, Respiratory Viruses Branch, Division of Viral Diseases, Centers for Disease Control and Prevention",Jing Zhang et al
EPI_ISL_430401,NYU Langone Health,"Departments of Pathology and Medicine, New York University School of Medicine",Maria Aguero-Rosenfeld et al
EPI_ISL_424174,UW Virology Lab,UW Virology Lab,Pavitra Roychoudhury et al
EPI_ISL_427161,UW Virology Lab,UW Virology Lab,Pavitra Roychoudhury et al
EPI_ISL_437825,UW Virology Lab,UW Virology Lab,Pavitra Roychoudhury et al
EPI_ISL_427162,UW Virology Lab,UW Virology Lab,Pavitra Roychoudhury et al
EPI_ISL_427163,UW Virology Lab,UW Virology Lab,Pavitra Roychoudhury et al
EPI_ISL_427164,UW Virology Lab,UW Virology Lab,Pavitra Roychoudhury et al
EPI_ISL_427165,UW Virology Lab,UW Virology Lab,Pavitra Roychoudhury et al
EPI_ISL_430944,UW Virology Lab,UW Virology Lab,Pavitra Roychoudhury et al
EPI_ISL_426052,UW Virology Lab,UW Virology Lab,Pavitra Roychoudhury et al
EPI_ISL_430945,UW Virology Lab,UW Virology Lab,Pavitra Roychoudhury et al
EPI_ISL_426053,UW Virology Lab,UW Virology Lab,Pavitra Roychoudhury et al
EPI_ISL_426054,UW Virology Lab,UW Virology Lab,Pavitra Roychoudhury et al
EPI_ISL_430946,UW Virology Lab,UW Virology Lab,Pavitra Roychoudhury et al
EPI_ISL_426055,UW Virology Lab,UW Virology Lab,Pavitra Roychoudhury et al
EPI_ISL_426056,UW Virology Lab,UW Virology Lab,Pavitra Roychoudhury et al
EPI_ISL_429640,UW Virology Lab,UW Virology Lab,Pavitra Roychoudhury et al
EPI_ISL_429641,UW Virology Lab,UW Virology Lab,Pavitra Roychoudhury et al
EPI_ISL_429642,UW Virology Lab,UW Virology Lab,Pavitra Roychoudhury et al
EPI_ISL_429645,UW Virology Lab,UW Virology Lab,Pavitra Roychoudhury et al
EPI_ISL_429646,UW Virology Lab,UW Virology Lab,Pavitra Roychoudhury et al
EPI_ISL_461435,UW Virology Lab,UW Virology Lab,Pavitra Roychoudhury et al
EPI_ISL_430907,UW Virology Lab,UW Virology Lab,Pavitra Roychoudhury et al
EPI_ISL_430908,UW Virology Lab,UW Virology Lab,Pavitra Roychoudhury et al
EPI_ISL_430917,UW Virology Lab,UW Virology Lab,Pavitra Roychoudhury et al
EPI_ISL_430919,UW Virology Lab,UW Virology Lab,Pavitra Roychoudhury et al
EPI_ISL_430921,UW Virology Lab,UW Virology Lab,Pavitra Roychoudhury et al
EPI_ISL_430922,UW Virology Lab,UW Virology Lab,Pavitra Roychoudhury et al
EPI_ISL_430923,UW Virology Lab,UW Virology Lab,Pavitra Roychoudhury et al
EPI_ISL_461441,UW Virology Lab,UW Virology Lab,Pavitra Roychoudhury et al
EPI_ISL_430925,UW Virology Lab,UW Virology Lab,Pavitra Roychoudhury et al
EPI_ISL_430926,UW Virology Lab,UW Virology Lab,Pavitra Roychoudhury et al
EPI_ISL_430927,UW Virology Lab,UW Virology Lab,Pavitra Roychoudhury et al
EPI_ISL_430960,UW Virology Lab,UW Virology Lab,Pavitra Roychoudhury et al
EPI_ISL_430961,UW Virology Lab,UW Virology Lab,Pavitra Roychoudhury et al
EPI_ISL_430962,UW Virology Lab,UW Virology Lab,Pavitra Roychoudhury et al
EPI_ISL_430963,UW Virology Lab,UW Virology Lab,Pavitra Roychoudhury et al
EPI_ISL_430965,UW Virology Lab,UW Virology Lab,Pavitra Roychoudhury et al
EPI_ISL_430971,UW Virology Lab,UW Virology Lab,Pavitra Roychoudhury et al
EPI_ISL_430972,UW Virology Lab,UW Virology Lab,Pavitra Roychoudhury et al
EPI_ISL_430973,UW Virology Lab,UW Virology Lab,Pavitra Roychoudhury et al
EPI_ISL_437865,UW Virology Lab,UW Virology Lab,Pavitra Roychoudhury et al
EPI_ISL_437866,UW Virology Lab,UW Virology Lab,Pavitra Roychoudhury et al
EPI_ISL_437867,UW Virology Lab,UW Virology Lab,Pavitra Roychoudhury et al
EPI_ISL_437868,UW Virology Lab,UW Virology Lab,Pavitra Roychoudhury et al
EPI_ISL_437869,UW Virology Lab,UW Virology Lab,Pavitra Roychoudhury et al
EPI_ISL_437870,UW Virology Lab,UW Virology Lab,Pavitra Roychoudhury et al
EPI_ISL_437871,UW Virology Lab,UW Virology Lab,Pavitra Roychoudhury et al
EPI_ISL_437872,UW Virology Lab,UW Virology Lab,Pavitra Roychoudhury et al
EPI_ISL_461408,UW Virology Lab,UW Virology Lab,Pavitra Roychoudhury et al
EPI_ISL_461409,UW Virology Lab,UW Virology Lab,Pavitra Roychoudhury et al
EPI_ISL_461411,UW Virology Lab,UW Virology Lab,Pavitra Roychoudhury et al
EPI_ISL_461412,UW Virology Lab,UW Virology Lab,Pavitra Roychoudhury et al
EPI_ISL_461414,UW Virology Lab,UW Virology Lab,Pavitra Roychoudhury et al
EPI_ISL_461416,UW Virology Lab,UW Virology Lab,Pavitra Roychoudhury et al
EPI_ISL_461417,UW Virology Lab,UW Virology Lab,Pavitra Roychoudhury et al
EPI_ISL_461420,UW Virology Lab,UW Virology Lab,Pavitra Roychoudhury et al
EPI_ISL_416696,UW Virology Lab,UW Virology Lab,Pavitra Roychoudhury et al
EPI_ISL_416697,UW Virology Lab,UW Virology Lab,Pavitra Roychoudhury et al
EPI_ISL_417362,UW Virology Lab,UW Virology Lab,Pavitra Roychoudhury et al
EPI_ISL_417372,UW Virology Lab,UW Virology Lab,Pavitra Roychoudhury et al
EPI_ISL_417373,UW Virology Lab,UW Virology Lab,Pavitra Roychoudhury et al
EPI_ISL_417452,UW Virology Lab,UW Virology Lab,Pavitra Roychoudhury et al
EPI_ISL_418035,UW Virology Lab,UW Virology Lab,Pavitra Roychoudhury et al
EPI_ISL_418039,UW Virology Lab,UW Virology Lab,Pavitra Roychoudhury et al
EPI_ISL_418041,UW Virology Lab,UW Virology Lab,Pavitra Roychoudhury et al
EPI_ISL_418043,UW Virology Lab,UW Virology Lab,Pavitra Roychoudhury et al
EPI_ISL_418044,UW Virology Lab,UW Virology Lab,Pavitra Roychoudhury et al
EPI_ISL_418045,UW Virology Lab,UW Virology Lab,Pavitra Roychoudhury et al
EPI_ISL_418056,UW Virology Lab,UW Virology Lab,Pavitra Roychoudhury et al
EPI_ISL_418057,UW Virology Lab,UW Virology Lab,Pavitra Roychoudhury et al
EPI_ISL_418058,UW Virology Lab,UW Virology Lab,Pavitra Roychoudhury et al
EPI_ISL_418871,UW Virology Lab,UW Virology Lab,Pavitra Roychoudhury et al
EPI_ISL_418894,UW Virology Lab,UW Virology Lab,Pavitra Roychoudhury et al
EPI_ISL_418895,UW Virology Lab,UW Virology Lab,Pavitra Roychoudhury et al
EPI_ISL_418896,UW Virology Lab,UW Virology Lab,Pavitra Roychoudhury et al
EPI_ISL_418898,UW Virology Lab,UW Virology Lab,Pavitra Roychoudhury et al
EPI_ISL_416417,Connecticut State Department of Public Health,Grubaugh Lab - Yale School of Public Health,Joseph Fauver et al
EPI_ISL_416420,Yale Clinical Virology Laboratory,Grubaugh Lab - Yale School of Public Health,Joseph Fauver et al
EPI_ISL_416421,Yale Clinical Virology Laboratory,Grubaugh Lab - Yale School of Public Health,Joseph Fauver et al
EPI_ISL_416423,Yale Clinical Virology Laboratory,Grubaugh Lab - Yale School of Public Health,Joseph Fauver et al
EPI_ISL_428250,Yale Clinical Virology Laboratory,Grubaugh Lab - Yale School of Public Health,Joseph Fauver et al
EPI_ISL_420086,Yale Clinical Virology Laboratory,Grubaugh Lab - Yale School of Public Health,Joseph Fauver et al
EPI_ISL_419517,Yale Clinical Virology Laboratory,Grubaugh Lab - Yale School of Public Health,Joseph Fauver et al
EPI_ISL_419518,Yale Clinical Virology Laboratory,Grubaugh Lab - Yale School of Public Health,Joseph Fauver et al
EPI_ISL_419519,Yale Clinical Virology Laboratory,Grubaugh Lab - Yale School of Public Health,Joseph Fauver et al
EPI_ISL_419520,Yale Clinical Virology Laboratory,Grubaugh Lab - Yale School of Public Health,Joseph Fauver et al
EPI_ISL_420087,Yale Clinical Virology Laboratory,Grubaugh Lab - Yale School of Public Health,Joseph Fauver et al
EPI_ISL_428740,Yale Clinical Virology Laboratory,Grubaugh Lab - Yale School of Public Health,Joseph Fauver et al
EPI_ISL_420088,Yale Clinical Virology Laboratory,Grubaugh Lab - Yale School of Public Health,Joseph Fauver et al
EPI_ISL_420089,Yale Clinical Virology Laboratory,Grubaugh Lab - Yale School of Public Health,Joseph Fauver et al
EPI_ISL_420091,Yale Clinical Virology Laboratory,Grubaugh Lab - Yale School of Public Health,Joseph Fauver et al
EPI_ISL_420092,Yale Clinical Virology Laboratory,Grubaugh Lab - Yale School of Public Health,Joseph Fauver et al
EPI_ISL_420095,Yale Clinical Virology Laboratory,Grubaugh Lab - Yale School of Public Health,Joseph Fauver et al
EPI_ISL_419521,Yale Clinical Virology Laboratory,Grubaugh Lab - Yale School of Public Health,Joseph Fauver et al
EPI_ISL_419522,Yale Clinical Virology Laboratory,Grubaugh Lab - Yale School of Public Health,Joseph Fauver et al
EPI_ISL_420096,Yale Clinical Virology Laboratory,Grubaugh Lab - Yale School of Public Health,Joseph Fauver et al
EPI_ISL_428370,Yale Clinical Virology Laboratory,Grubaugh Lab - Yale School of Public Health,Joseph Fauver et al
EPI_ISL_428371,Yale Clinical Virology Laboratory,Grubaugh Lab - Yale School of Public Health,Joseph Fauver et al
EPI_ISL_419524,Yale Clinical Virology Laboratory,Grubaugh Lab - Yale School of Public Health,Joseph Fauver et al
EPI_ISL_420097,Yale Clinical Virology Laboratory,Grubaugh Lab - Yale School of Public Health,Joseph Fauver et al
EPI_ISL_419525,Yale Clinical Virology Laboratory,Grubaugh Lab - Yale School of Public Health,Joseph Fauver et al
EPI_ISL_419526,Yale Clinical Virology Laboratory,Grubaugh Lab - Yale School of Public Health,Joseph Fauver et al
EPI_ISL_419527,Yale Clinical Virology Laboratory,Grubaugh Lab - Yale School of Public Health,Joseph Fauver et al
EPI_ISL_419528,Yale Clinical Virology Laboratory,Grubaugh Lab - Yale School of Public Health,Joseph Fauver et al
EPI_ISL_428372,Yale Clinical Virology Laboratory,Grubaugh Lab - Yale School of Public Health,Joseph Fauver et al
EPI_ISL_420098,Yale Clinical Virology Laboratory,Grubaugh Lab - Yale School of Public Health,Joseph Fauver et al
EPI_ISL_419515,Yale COVID-19 Biorepository,Grubaugh Lab - Yale School of Public Health,Joseph Fauver et al
EPI_ISL_419516,Yale COVID-19 Biorepository,Grubaugh Lab - Yale School of Public Health,Joseph Fauver et al
EPI_ISL_428390,Yale COVID-19 Biorepository,Grubaugh Lab - Yale School of Public Health,Joseph Fauver et al
EPI_ISL_428373,Yale COVID-19 Biorepository,Grubaugh Lab - Yale School of Public Health,Joseph Fauver et al
EPI_ISL_428374,Yale COVID-19 Biorepository,Grubaugh Lab - Yale School of Public Health,Joseph Fauver et al
EPI_ISL_428375,Yale COVID-19 Biorepository,Grubaugh Lab - Yale School of Public Health,Joseph Fauver et al
EPI_ISL_428376,Yale COVID-19 Biorepository,Grubaugh Lab - Yale School of Public Health,Joseph Fauver et al
EPI_ISL_428377,Yale COVID-19 Biorepository,Grubaugh Lab - Yale School of Public Health,Joseph Fauver et al
EPI_ISL_428378,Yale COVID-19 Biorepository,Grubaugh Lab - Yale School of Public Health,Joseph Fauver et al
EPI_ISL_428388,Yale COVID-19 Biorepository,Grubaugh Lab - Yale School of Public Health,Joseph Fauver et al
EPI_ISL_428379,Yale COVID-19 Biorepository,Grubaugh Lab - Yale School of Public Health,Joseph Fauver et al
EPI_ISL_428391,Yale COVID-19 Biorepository,Grubaugh Lab - Yale School of Public Health,Joseph Fauver et al
EPI_ISL_428387,Yale COVID-19 Biorepository,Grubaugh Lab - Yale School of Public Health,Joseph Fauver et al
EPI_ISL_428385,Yale COVID-19 Biorepository,Grubaugh Lab - Yale School of Public Health,Joseph Fauver et al
EPI_ISL_428399,Yale COVID-19 Biorepository,Grubaugh Lab - Yale School of Public Health,Joseph Fauver et al
EPI_ISL_428386,Yale COVID-19 Biorepository,Grubaugh Lab - Yale School of Public Health,Joseph Fauver et al
EPI_ISL_428400,Yale COVID-19 Biorepository,Grubaugh Lab - Yale School of Public Health,Joseph Fauver et al
EPI_ISL_428384,Yale COVID-19 Biorepository,Grubaugh Lab - Yale School of Public Health,Joseph Fauver et al
EPI_ISL_431080,Yale COVID-19 Biorepository,Grubaugh Lab - Yale School of Public Health,Joseph Fauver et al
EPI_ISL_428746,Yale COVID-19 Biorepository,Grubaugh Lab - Yale School of Public Health,Joseph Fauver et al
EPI_ISL_428393,Yale COVID-19 Biorepository,Grubaugh Lab - Yale School of Public Health,Joseph Fauver et al
EPI_ISL_428394,Yale COVID-19 Biorepository,Grubaugh Lab - Yale School of Public Health,Joseph Fauver et al
EPI_ISL_428747,Yale COVID-19 Biorepository,Grubaugh Lab - Yale School of Public Health,Joseph Fauver et al
EPI_ISL_428395,Yale COVID-19 Biorepository,Grubaugh Lab - Yale School of Public Health,Joseph Fauver et al
EPI_ISL_428396,Yale COVID-19 Biorepository,Grubaugh Lab - Yale School of Public Health,Joseph Fauver et al
EPI_ISL_428398,Yale COVID-19 Biorepository,Grubaugh Lab - Yale School of Public Health,Joseph Fauver et al
EPI_ISL_428749,Yale COVID-19 Biorepository,Grubaugh Lab - Yale School of Public Health,Joseph Fauver et al
EPI_ISL_428750,Yale COVID-19 Biorepository,Grubaugh Lab - Yale School of Public Health,Joseph Fauver et al
EPI_ISL_435702,Yale COVID-19 Biorepository,Grubaugh Lab - Yale School of Public Health,Joseph Fauver et al
EPI_ISL_431081,Yale COVID-19 Biorepository,Grubaugh Lab - Yale School of Public Health,Joseph Fauver et al
EPI_ISL_435703,Yale COVID-19 Biorepository,Grubaugh Lab - Yale School of Public Health,Joseph Fauver et al
EPI_ISL_435704,Yale COVID-19 Biorepository,Grubaugh Lab - Yale School of Public Health,Joseph Fauver et al
EPI_ISL_435705,Yale COVID-19 Biorepository,Grubaugh Lab - Yale School of Public Health,Joseph Fauver et al
EPI_ISL_435706,Yale COVID-19 Biorepository,Grubaugh Lab - Yale School of Public Health,Joseph Fauver et al
EPI_ISL_435707,Yale COVID-19 Biorepository,Grubaugh Lab - Yale School of Public Health,Joseph Fauver et al
EPI_ISL_435708,Yale COVID-19 Biorepository,Grubaugh Lab - Yale School of Public Health,Joseph Fauver et al
EPI_ISL_431082,Yale COVID-19 Biorepository,Grubaugh Lab - Yale School of Public Health,Joseph Fauver et al
EPI_ISL_428404,Yale COVID-19 Biorepository,Grubaugh Lab - Yale School of Public Health,Joseph Fauver et al
EPI_ISL_431083,Yale COVID-19 Biorepository,Grubaugh Lab - Yale School of Public Health,Joseph Fauver et al
EPI_ISL_431084,Yale COVID-19 Biorepository,Grubaugh Lab - Yale School of Public Health,Joseph Fauver et al
EPI_ISL_431085,Yale COVID-19 Biorepository,Grubaugh Lab - Yale School of Public Health,Joseph Fauver et al
EPI_ISL_431086,Yale COVID-19 Biorepository,Grubaugh Lab - Yale School of Public Health,Joseph Fauver et al
EPI_ISL_431089,Yale COVID-19 Biorepository,Grubaugh Lab - Yale School of Public Health,Joseph Fauver et al
EPI_ISL_431092,Yale COVID-19 Biorepository,Grubaugh Lab - Yale School of Public Health,Joseph Fauver et al
EPI_ISL_431096,Yale COVID-19 Biorepository,Grubaugh Lab - Yale School of Public Health,Joseph Fauver et al
EPI_ISL_435709,Yale COVID-19 Biorepository,Grubaugh Lab - Yale School of Public Health,Joseph Fauver et al
EPI_ISL_435710,Connecticut State Department of Public Health,Grubaugh Lab - Yale School of Public Health,Joseph Fauver et al
EPI_ISL_435711,Connecticut State Department of Public Health,Grubaugh Lab - Yale School of Public Health,Joseph Fauver et al
EPI_ISL_435712,Connecticut State Department of Public Health,Grubaugh Lab - Yale School of Public Health,Joseph Fauver et al
EPI_ISL_435713,Connecticut State Department of Public Health,Grubaugh Lab - Yale School of Public Health,Joseph Fauver et al
EPI_ISL_435714,Connecticut State Department of Public Health,Grubaugh Lab - Yale School of Public Health,Joseph Fauver et al
EPI_ISL_435715,Connecticut State Department of Public Health,Grubaugh Lab - Yale School of Public Health,Joseph Fauver et al
EPI_ISL_435716,Connecticut State Department of Public Health,Grubaugh Lab - Yale School of Public Health,Joseph Fauver et al
EPI_ISL_435717,Connecticut State Department of Public Health,Grubaugh Lab - Yale School of Public Health,Joseph Fauver et al
EPI_ISL_435718,Connecticut State Department of Public Health,Grubaugh Lab - Yale School of Public Health,Joseph Fauver et al
EPI_ISL_435719,Connecticut State Department of Public Health,Grubaugh Lab - Yale School of Public Health,Joseph Fauver et al
EPI_ISL_435720,Yale Clinical virology,Grubaugh Lab - Yale School of Public Health,Joseph Fauver et al
EPI_ISL_452144,Yale COVID-19 Biorepository,Grubaugh Lab - Yale School of Public Health,Joseph Fauver et al
EPI_ISL_463138,Yale Clinical Virology Laboratory,Grubaugh Lab - Yale School of Public Health,Joseph Fauver et al
EPI_ISL_463139,Yale Clinical Virology Laboratory,Grubaugh Lab - Yale School of Public Health,Joseph Fauver et al
EPI_ISL_463140,Yale Clinical Virology Laboratory,Grubaugh Lab - Yale School of Public Health,Joseph Fauver et al
EPI_ISL_463141,Yale Clinical Virology Laboratory,Grubaugh Lab - Yale School of Public Health,Joseph Fauver et al
EPI_ISL_463143,Yale Clinical Virology Laboratory,Grubaugh Lab - Yale School of Public Health,Joseph Fauver et al
EPI_ISL_463144,Yale Clinical Virology Laboratory,Grubaugh Lab - Yale School of Public Health,Joseph Fauver et al
EPI_ISL_463145,Yale Clinical Virology Laboratory,Grubaugh Lab - Yale School of Public Health,Joseph Fauver et al
EPI_ISL_463147,Yale Clinical Virology Laboratory,Grubaugh Lab - Yale School of Public Health,Joseph Fauver et al
EPI_ISL_463148,Yale Clinical Virology Laboratory,Grubaugh Lab - Yale School of Public Health,Joseph Fauver et al
EPI_ISL_463149,Yale Clinical Virology Laboratory,Grubaugh Lab - Yale School of Public Health,Joseph Fauver et al
EPI_ISL_463150,Yale Clinical Virology Laboratory,Grubaugh Lab - Yale School of Public Health,Joseph Fauver et al
EPI_ISL_463151,Yale Clinical Virology Laboratory,Grubaugh Lab - Yale School of Public Health,Joseph Fauver et al
EPI_ISL_463152,Yale Clinical Virology Laboratory,Grubaugh Lab - Yale School of Public Health,Joseph Fauver et al
EPI_ISL_463153,Yale Clinical Virology Laboratory,Grubaugh Lab - Yale School of Public Health,Joseph Fauver et al
EPI_ISL_463154,Yale Clinical Virology Laboratory,Grubaugh Lab - Yale School of Public Health,Joseph Fauver et al
EPI_ISL_463155,Yale Clinical Virology Laboratory,Grubaugh Lab - Yale School of Public Health,Joseph Fauver et al
EPI_ISL_463156,Yale Clinical Virology Laboratory,Grubaugh Lab - Yale School of Public Health,Joseph Fauver et al
EPI_ISL_463157,Yale Clinical Virology Laboratory,Grubaugh Lab - Yale School of Public Health,Joseph Fauver et al
EPI_ISL_463158,Yale Clinical Virology Laboratory,Grubaugh Lab - Yale School of Public Health,Joseph Fauver et al
EPI_ISL_463159,Yale Clinical Virology Laboratory,Grubaugh Lab - Yale School of Public Health,Joseph Fauver et al
EPI_ISL_463160,Yale Clinical Virology Laboratory,Grubaugh Lab - Yale School of Public Health,Joseph Fauver et al
EPI_ISL_463161,Yale Clinical Virology Laboratory,Grubaugh Lab - Yale School of Public Health,Joseph Fauver et al
EPI_ISL_463162,Yale Clinical Virology Laboratory,Grubaugh Lab - Yale School of Public Health,Joseph Fauver et al
EPI_ISL_463163,Yale Clinical Virology Laboratory,Grubaugh Lab - Yale School of Public Health,Joseph Fauver et al
EPI_ISL_463164,Yale Clinical Virology Laboratory,Grubaugh Lab - Yale School of Public Health,Joseph Fauver et al
EPI_ISL_463165,Yale Clinical Virology Laboratory,Grubaugh Lab - Yale School of Public Health,Joseph Fauver et al
EPI_ISL_463166,Yale Clinical Virology Laboratory,Grubaugh Lab - Yale School of Public Health,Joseph Fauver et al
EPI_ISL_463167,Yale Clinical Virology Laboratory,Grubaugh Lab - Yale School of Public Health,Joseph Fauver et al
EPI_ISL_463168,Yale Clinical Virology Laboratory,Grubaugh Lab - Yale School of Public Health,Joseph Fauver et al
EPI_ISL_463169,Yale Clinical Virology Laboratory,Grubaugh Lab - Yale School of Public Health,Joseph Fauver et al
EPI_ISL_463170,Yale Clinical Virology Laboratory,Grubaugh Lab - Yale School of Public Health,Joseph Fauver et al
EPI_ISL_463171,Yale Clinical Virology Laboratory,Grubaugh Lab - Yale School of Public Health,Joseph Fauver et al
EPI_ISL_463172,Yale Clinical Virology Laboratory,Grubaugh Lab - Yale School of Public Health,Joseph Fauver et al
EPI_ISL_463173,Yale Clinical Virology Laboratory,Grubaugh Lab - Yale School of Public Health,Joseph Fauver et al
EPI_ISL_469171,Yale Clinical Virology Laboratory,Grubaugh Lab - Yale School of Public Health,Joseph Fauver et al
EPI_ISL_469172,Yale Clinical Virology Laboratory,Grubaugh Lab - Yale School of Public Health,Joseph Fauver et al
EPI_ISL_469173,Yale Clinical Virology Laboratory,Grubaugh Lab - Yale School of Public Health,Joseph Fauver et al
EPI_ISL_469174,Yale Clinical Virology Laboratory,Grubaugh Lab - Yale School of Public Health,Joseph Fauver et al
EPI_ISL_469175,Yale Clinical Virology Laboratory,Grubaugh Lab - Yale School of Public Health,Joseph Fauver et al
EPI_ISL_469176,Yale Clinical Virology Laboratory,Grubaugh Lab - Yale School of Public Health,Joseph Fauver et al
EPI_ISL_469177,Yale Clinical Virology Laboratory,Grubaugh Lab - Yale School of Public Health,Joseph Fauver et al
EPI_ISL_469178,Yale Clinical Virology Laboratory,Grubaugh Lab - Yale School of Public Health,Joseph Fauver et al
EPI_ISL_469179,Yale Clinical Virology Laboratory,Grubaugh Lab - Yale School of Public Health,Joseph Fauver et al
EPI_ISL_469180,Yale Clinical Virology Laboratory,Grubaugh Lab - Yale School of Public Health,Joseph Fauver et al
EPI_ISL_469181,Yale Clinical Virology Laboratory,Grubaugh Lab - Yale School of Public Health,Joseph Fauver et al
EPI_ISL_469182,Yale Clinical Virology Laboratory,Grubaugh Lab - Yale School of Public Health,Joseph Fauver et al
EPI_ISL_469183,Yale Clinical Virology Laboratory,Grubaugh Lab - Yale School of Public Health,Joseph Fauver et al
EPI_ISL_469184,Yale Clinical Virology Laboratory,Grubaugh Lab - Yale School of Public Health,Joseph Fauver et al
EPI_ISL_469185,Yale Clinical Virology Laboratory,Grubaugh Lab - Yale School of Public Health,Joseph Fauver et al
EPI_ISL_469186,Yale Clinical Virology Laboratory,Grubaugh Lab - Yale School of Public Health,Joseph Fauver et al
EPI_ISL_469187,Yale Clinical Virology Laboratory,Grubaugh Lab - Yale School of Public Health,Joseph Fauver et al
EPI_ISL_469188,Yale Clinical Virology Laboratory,Grubaugh Lab - Yale School of Public Health,Joseph Fauver et al
EPI_ISL_469189,Yale Clinical Virology Laboratory,Grubaugh Lab - Yale School of Public Health,Joseph Fauver et al
EPI_ISL_469190,Yale Clinical Virology Laboratory,Grubaugh Lab - Yale School of Public Health,Joseph Fauver et al
EPI_ISL_469191,Yale Clinical Virology Laboratory,Grubaugh Lab - Yale School of Public Health,Joseph Fauver et al
EPI_ISL_469192,Yale Clinical Virology Laboratory,Grubaugh Lab - Yale School of Public Health,Joseph Fauver et al
EPI_ISL_469193,Yale Clinical Virology Laboratory,Grubaugh Lab - Yale School of Public Health,Joseph Fauver et al
EPI_ISL_469194,Yale Clinical Virology Laboratory,Grubaugh Lab - Yale School of Public Health,Joseph Fauver et al
EPI_ISL_469195,Yale Clinical Virology Laboratory,Grubaugh Lab - Yale School of Public Health,Joseph Fauver et al
EPI_ISL_469196,Yale Clinical Virology Laboratory,Grubaugh Lab - Yale School of Public Health,Joseph Fauver et al
EPI_ISL_469197,Yale Clinical Virology Laboratory,Grubaugh Lab - Yale School of Public Health,Joseph Fauver et al
EPI_ISL_469198,Yale Clinical Virology Laboratory,Grubaugh Lab - Yale School of Public Health,Joseph Fauver et al
EPI_ISL_469199,Yale Clinical Virology Laboratory,Grubaugh Lab - Yale School of Public Health,Joseph Fauver et al
EPI_ISL_469200,Yale Clinical Virology Laboratory,Grubaugh Lab - Yale School of Public Health,Joseph Fauver et al
EPI_ISL_469201,Yale Clinical Virology Laboratory,Grubaugh Lab - Yale School of Public Health,Joseph Fauver et al
EPI_ISL_469202,Yale Clinical Virology Laboratory,Grubaugh Lab - Yale School of Public Health,Joseph Fauver et al
EPI_ISL_469203,Yale Clinical Virology Laboratory,Grubaugh Lab - Yale School of Public Health,Joseph Fauver et al
EPI_ISL_469204,Yale Clinical Virology Laboratory,Grubaugh Lab - Yale School of Public Health,Joseph Fauver et al
EPI_ISL_469205,Yale Clinical Virology Laboratory,Grubaugh Lab - Yale School of Public Health,Joseph Fauver et al
EPI_ISL_469206,Yale Clinical Virology Laboratory,Grubaugh Lab - Yale School of Public Health,Joseph Fauver et al
EPI_ISL_469207,Yale Clinical Virology Laboratory,Grubaugh Lab - Yale School of Public Health,Joseph Fauver et al
EPI_ISL_469208,Yale Clinical Virology Laboratory,Grubaugh Lab - Yale School of Public Health,Joseph Fauver et al
EPI_ISL_452145,Yale COVID-19 Biorepository,Grubaugh Lab - Yale School of Public Health,Joseph Fauver et al
EPI_ISL_426416,CT-Dr. Katherine A. Kelley State Public Health Lab,"Pathogen Discovery, Respiratory Viruses Branch, Division of Viral Diseases, Centers for Disease Control and Prevention",Anna Uehara et al
EPI_ISL_413606,unknown,"Pathogen Discovery, Respiratory Viruses Branch, Division of Viral Diseases, Centers for Disease Control and Prevention",Anna Uehara et al
EPI_ISL_413615,unknown,"Pathogen Discovery, Respiratory Viruses Branch, Division of Viral Diseases, Centers for Disease Control and Prevention",Ying Tao et al
EPI_ISL_413616,unknown,"Pathogen Discovery, Respiratory Viruses Branch, Division of Viral Diseases, Centers for Disease Control and Prevention",Ying Tao et al
EPI_ISL_413617,unknown,"Pathogen Discovery, Respiratory Viruses Branch, Division of Viral Diseases, Centers for Disease Control and Prevention",Ying Tao et al
EPI_ISL_413618,unknown,"Pathogen Discovery, Respiratory Viruses Branch, Division of Viral Diseases, Centers for Disease Control and Prevention",Clinton R. Paden et al
EPI_ISL_413619,unknown,"Pathogen Discovery, Respiratory Viruses Branch, Division of Viral Diseases, Centers for Disease Control and Prevention",Clinton R. Paden et al
EPI_ISL_413620,unknown,"Pathogen Discovery, Respiratory Viruses Branch, Division of Viral Diseases, Centers for Disease Control and Prevention",Clinton R. Paden et al
EPI_ISL_413621,unknown,"Pathogen Discovery, Respiratory Viruses Branch, Division of Viral Diseases, Centers for Disease Control and Prevention",Clinton R. Paden et al
EPI_ISL_413622,unknown,"Pathogen Discovery, Respiratory Viruses Branch, Division of Viral Diseases, Centers for Disease Control and Prevention",Clinton R. Paden et al
EPI_ISL_413623,unknown,"Pathogen Discovery, Respiratory Viruses Branch, Division of Viral Diseases, Centers for Disease Control and Prevention",Clinton R. Paden et al
EPI_ISL_414479,unknown,"Pathogen Discovery, Respiratory Viruses Branch, Division of Viral Diseases, Centers for Disease Control and Prevention",Ying Tao et al
EPI_ISL_413607,unknown,"Pathogen Discovery, Respiratory Viruses Branch, Division of Viral Diseases, Centers for Disease Control and Prevention",Anna Uehara et al
EPI_ISL_414480,unknown,"Pathogen Discovery, Respiratory Viruses Branch, Division of Viral Diseases, Centers for Disease Control and Prevention",Ying Tao et al
EPI_ISL_414481,unknown,"Pathogen Discovery, Respiratory Viruses Branch, Division of Viral Diseases, Centers for Disease Control and Prevention",Ying Tao et al
EPI_ISL_414482,unknown,"Pathogen Discovery, Respiratory Viruses Branch, Division of Viral Diseases, Centers for Disease Control and Prevention",Krista Queen et al
EPI_ISL_414483,unknown,"Pathogen Discovery, Respiratory Viruses Branch, Division of Viral Diseases, Centers for Disease Control and Prevention",Krista Queen et al
EPI_ISL_414484,unknown,"Pathogen Discovery, Respiratory Viruses Branch, Division of Viral Diseases, Centers for Disease Control and Prevention",Krista Queen et al
EPI_ISL_414485,unknown,"Pathogen Discovery, Respiratory Viruses Branch, Division of Viral Diseases, Centers for Disease Control and Prevention",Krista Queen et al
EPI_ISL_413608,unknown,"Pathogen Discovery, Respiratory Viruses Branch, Division of Viral Diseases, Centers for Disease Control and Prevention",Anna Uehara et al
EPI_ISL_413609,unknown,"Pathogen Discovery, Respiratory Viruses Branch, Division of Viral Diseases, Centers for Disease Control and Prevention",Anna Uehara et al
EPI_ISL_413610,unknown,"Pathogen Discovery, Respiratory Viruses Branch, Division of Viral Diseases, Centers for Disease Control and Prevention",Anna Uehara et al
EPI_ISL_413611,unknown,"Pathogen Discovery, Respiratory Viruses Branch, Division of Viral Diseases, Centers for Disease Control and Prevention",Anna Uehara et al
EPI_ISL_413612,unknown,"Pathogen Discovery, Respiratory Viruses Branch, Division of Viral Diseases, Centers for Disease Control and Prevention",Ying Tao et al
EPI_ISL_413613,unknown,"Pathogen Discovery, Respiratory Viruses Branch, Division of Viral Diseases, Centers for Disease Control and Prevention",Ying Tao et al
EPI_ISL_413614,unknown,"Pathogen Discovery, Respiratory Viruses Branch, Division of Viral Diseases, Centers for Disease Control and Prevention",Ying Tao et al
EPI_ISL_447840,DC Public Health Lab/ Dept. of Forensic Sciences,"Pathogen Discovery, Respiratory Viruses Branch, Division of Viral Diseases, Centers for Disease Control and Prevention",Krista Queen et al
EPI_ISL_436042,DC Public Health Lab Dept of Forensic Science,"Pathogen Discovery, Respiratory Viruses Branch, Division of Viral Diseases, Centers for Disease Control and Prevention",Ying Tao et al
EPI_ISL_436043,DC Public Health Lab Dept of Forensic Science,"Pathogen Discovery, Respiratory Viruses Branch, Division of Viral Diseases, Centers for Disease Control and Prevention",Ying Tao et al
EPI_ISL_436041,DC Public Health Lab Dept of Forensic Science,"Pathogen Discovery, Respiratory Viruses Branch, Division of Viral Diseases, Centers for Disease Control and Prevention",Ying Tao et al
EPI_ISL_436040,DC Public Health Lab Dept of Forensic Science,"Pathogen Discovery, Respiratory Viruses Branch, Division of Viral Diseases, Centers for Disease Control and Prevention",Ying Tao et al
EPI_ISL_434687,Johns Hopkins Hospital Department of Pathology,Johns Hopkins Hospital Department of Pathology,Peter M. Thielen et al
EPI_ISL_434688,Johns Hopkins Hospital Department of Pathology,Johns Hopkins Hospital Department of Pathology,Peter M. Thielen et al
EPI_ISL_434691,Johns Hopkins Hospital Department of Pathology,Johns Hopkins Hospital Department of Pathology,Peter M. Thielen et al
EPI_ISL_438223,Johns Hopkins Hospital Department of Pathology,Johns Hopkins Hospital Department of Pathology,Peter M. Thielen et al
EPI_ISL_457753,Johns Hopkins Hospital Department of Pathology,Johns Hopkins Hospital Department of Pathology,Peter M. Thielen et al
EPI_ISL_434639,Johns Hopkins Hospital Department of Pathology,Johns Hopkins Hospital Department of Pathology,Peter M. Thielen et al
EPI_ISL_457793,Johns Hopkins Hospital Department of Pathology,Johns Hopkins Hospital Department of Pathology,Peter M. Thielen et al
EPI_ISL_457796,Johns Hopkins Hospital Department of Pathology,Johns Hopkins Hospital Department of Pathology,Peter M. Thielen et al
EPI_ISL_457797,Johns Hopkins Hospital Department of Pathology,Johns Hopkins Hospital Department of Pathology,Peter M. Thielen et al
EPI_ISL_457801,Johns Hopkins Hospital Department of Pathology,Johns Hopkins Hospital Department of Pathology,Peter M. Thielen et al
EPI_ISL_457805,Johns Hopkins Hospital Department of Pathology,Johns Hopkins Hospital Department of Pathology,Peter M. Thielen et al
EPI_ISL_438229,Johns Hopkins Hospital Department of Pathology,Johns Hopkins Hospital Department of Pathology,Peter M. Thielen et al
EPI_ISL_438230,Johns Hopkins Hospital Department of Pathology,Johns Hopkins Hospital Department of Pathology,Peter M. Thielen et al
EPI_ISL_438231,Johns Hopkins Hospital Department of Pathology,Johns Hopkins Hospital Department of Pathology,Peter M. Thielen et al
EPI_ISL_438232,Johns Hopkins Hospital Department of Pathology,Johns Hopkins Hospital Department of Pathology,Peter M. Thielen et al
EPI_ISL_438237,Johns Hopkins Hospital Department of Pathology,Johns Hopkins Hospital Department of Pathology,Peter M. Thielen et al
EPI_ISL_438242,Johns Hopkins Hospital Department of Pathology,Johns Hopkins Hospital Department of Pathology,Peter M. Thielen et al
EPI_ISL_438243,Johns Hopkins Hospital Department of Pathology,Johns Hopkins Hospital Department of Pathology,Peter M. Thielen et al
EPI_ISL_457757,Johns Hopkins Hospital Department of Pathology,Johns Hopkins Hospital Department of Pathology,Peter M. Thielen et al
EPI_ISL_457760,Johns Hopkins Hospital Department of Pathology,Johns Hopkins Hospital Department of Pathology,Peter M. Thielen et al
EPI_ISL_438244,Johns Hopkins Hospital Department of Pathology,Johns Hopkins Hospital Department of Pathology,Peter M. Thielen et al
EPI_ISL_438245,Johns Hopkins Hospital Department of Pathology,Johns Hopkins Hospital Department of Pathology,Peter M. Thielen et al
EPI_ISL_457809,Johns Hopkins Hospital Department of Pathology,Johns Hopkins Hospital Department of Pathology,Peter M. Thielen et al
EPI_ISL_457810,Johns Hopkins Hospital Department of Pathology,Johns Hopkins Hospital Department of Pathology,Peter M. Thielen et al
EPI_ISL_457814,Johns Hopkins Hospital Department of Pathology,Johns Hopkins Hospital Department of Pathology,Peter M. Thielen et al
EPI_ISL_457822,Johns Hopkins Hospital Department of Pathology,Johns Hopkins Hospital Department of Pathology,Peter M. Thielen et al
EPI_ISL_457823,Johns Hopkins Hospital Department of Pathology,Johns Hopkins Hospital Department of Pathology,Peter M. Thielen et al
EPI_ISL_457770,Johns Hopkins Hospital Department of Pathology,Johns Hopkins Hospital Department of Pathology,Peter M. Thielen et al
EPI_ISL_457771,Johns Hopkins Hospital Department of Pathology,Johns Hopkins Hospital Department of Pathology,Peter M. Thielen et al
EPI_ISL_457781,Johns Hopkins Hospital Department of Pathology,Johns Hopkins Hospital Department of Pathology,Peter M. Thielen et al
EPI_ISL_424852,DC Public Health Lab/ Dept. of Forensic Sciences,"Pathogen Discovery, Respiratory Viruses Branch, Division of Viral Diseases, Centers for Disease Control and Prevention",Yan Li et al
EPI_ISL_445006,Florida Bureau of Public Health Laboratories,Florida Bureau of Public Health Laboratories,Sarah Schmedes et al
EPI_ISL_445008,Florida Bureau of Public Health Laboratories,Florida Bureau of Public Health Laboratories,Sarah Schmedes et al
EPI_ISL_445009,Florida Bureau of Public Health Laboratories,Florida Bureau of Public Health Laboratories,Sarah Schmedes et al
EPI_ISL_445013,Florida Bureau of Public Health Laboratories,Florida Bureau of Public Health Laboratories,Sarah Schmedes et al
EPI_ISL_445015,Florida Bureau of Public Health Laboratories,Florida Bureau of Public Health Laboratories,Sarah Schmedes et al
EPI_ISL_445019,Florida Bureau of Public Health Laboratories,Florida Bureau of Public Health Laboratories,Sarah Schmedes et al
EPI_ISL_445024,Florida Bureau of Public Health Laboratories,Florida Bureau of Public Health Laboratories,Sarah Schmedes et al
EPI_ISL_445029,Florida Bureau of Public Health Laboratories,Florida Bureau of Public Health Laboratories,Sarah Schmedes et al
EPI_ISL_445030,Florida Bureau of Public Health Laboratories,Florida Bureau of Public Health Laboratories,Sarah Schmedes et al
EPI_ISL_445035,Florida Bureau of Public Health Laboratories,Florida Bureau of Public Health Laboratories,Sarah Schmedes et al
EPI_ISL_445036,Florida Bureau of Public Health Laboratories,Florida Bureau of Public Health Laboratories,Sarah Schmedes et al
EPI_ISL_445038,Florida Bureau of Public Health Laboratories,Florida Bureau of Public Health Laboratories,Sarah Schmedes et al
EPI_ISL_445041,Florida Bureau of Public Health Laboratories,Florida Bureau of Public Health Laboratories,Sarah Schmedes et al
EPI_ISL_445043,Florida Bureau of Public Health Laboratories,Florida Bureau of Public Health Laboratories,Sarah Schmedes et al
EPI_ISL_445044,Florida Bureau of Public Health Laboratories,Florida Bureau of Public Health Laboratories,Sarah Schmedes et al
EPI_ISL_445045,Florida Bureau of Public Health Laboratories,Florida Bureau of Public Health Laboratories,Sarah Schmedes et al
EPI_ISL_445046,Florida Bureau of Public Health Laboratories,Florida Bureau of Public Health Laboratories,Sarah Schmedes et al
EPI_ISL_445047,Florida Bureau of Public Health Laboratories,Florida Bureau of Public Health Laboratories,Sarah Schmedes et al
EPI_ISL_445048,Florida Bureau of Public Health Laboratories,Florida Bureau of Public Health Laboratories,Sarah Schmedes et al
EPI_ISL_445049,Florida Bureau of Public Health Laboratories,Florida Bureau of Public Health Laboratories,Sarah Schmedes et al
EPI_ISL_450844,Florida Bureau of Public Health Laboratories,Florida Bureau of Public Health Laboratories,Sarah Schmedes et al
EPI_ISL_450846,Florida Bureau of Public Health Laboratories,Florida Bureau of Public Health Laboratories,Sarah Schmedes et al
EPI_ISL_450847,Florida Bureau of Public Health Laboratories,Florida Bureau of Public Health Laboratories,Sarah Schmedes et al
EPI_ISL_450849,Florida Bureau of Public Health Laboratories,Florida Bureau of Public Health Laboratories,Sarah Schmedes et al
EPI_ISL_450850,Florida Bureau of Public Health Laboratories,Florida Bureau of Public Health Laboratories,Sarah Schmedes et al
EPI_ISL_450851,Florida Bureau of Public Health Laboratories,Florida Bureau of Public Health Laboratories,Sarah Schmedes et al
EPI_ISL_450857,Florida Bureau of Public Health Laboratories,Florida Bureau of Public Health Laboratories,Sarah Schmedes et al
EPI_ISL_450864,Florida Bureau of Public Health Laboratories,Florida Bureau of Public Health Laboratories,Sarah Schmedes et al
EPI_ISL_450865,Florida Bureau of Public Health Laboratories,Florida Bureau of Public Health Laboratories,Sarah Schmedes et al
EPI_ISL_450869,Florida Bureau of Public Health Laboratories,Florida Bureau of Public Health Laboratories,Sarah Schmedes et al
EPI_ISL_450871,Florida Bureau of Public Health Laboratories,Florida Bureau of Public Health Laboratories,Sarah Schmedes et al
EPI_ISL_436521,Florida Bureau of Public Health Laboratories,Florida Bureau of Public Health Laboratories,Sarah Schmedes et al
EPI_ISL_436522,Florida Bureau of Public Health Laboratories,Florida Bureau of Public Health Laboratories,Sarah Schmedes et al
EPI_ISL_436506,Florida Bureau of Public Health Laboratories,Florida Bureau of Public Health Laboratories,Sarah Schmedes et al
EPI_ISL_436524,Florida Bureau of Public Health Laboratories,Florida Bureau of Public Health Laboratories,Sarah Schmedes et al
EPI_ISL_436528,Florida Bureau of Public Health Laboratories,Florida Bureau of Public Health Laboratories,Sarah Schmedes et al
EPI_ISL_436532,Florida Bureau of Public Health Laboratories,Florida Bureau of Public Health Laboratories,Sarah Schmedes et al
EPI_ISL_436533,Florida Bureau of Public Health Laboratories,Florida Bureau of Public Health Laboratories,Sarah Schmedes et al
EPI_ISL_436537,Florida Bureau of Public Health Laboratories,Florida Bureau of Public Health Laboratories,Sarah Schmedes et al
EPI_ISL_436549,Florida Bureau of Public Health Laboratories,Florida Bureau of Public Health Laboratories,Sarah Schmedes et al
EPI_ISL_436550,Florida Bureau of Public Health Laboratories,Florida Bureau of Public Health Laboratories,Sarah Schmedes et al
EPI_ISL_436551,Florida Bureau of Public Health Laboratories,Florida Bureau of Public Health Laboratories,Sarah Schmedes et al
EPI_ISL_436552,Florida Bureau of Public Health Laboratories,Florida Bureau of Public Health Laboratories,Sarah Schmedes et al
EPI_ISL_436555,Florida Bureau of Public Health Laboratories,Florida Bureau of Public Health Laboratories,Sarah Schmedes et al
EPI_ISL_436562,Florida Bureau of Public Health Laboratories,Florida Bureau of Public Health Laboratories,Sarah Schmedes et al
EPI_ISL_436512,Florida Bureau of Public Health Laboratories,Florida Bureau of Public Health Laboratories,Sarah Schmedes et al
EPI_ISL_452132,FL Bureau of Public Health Laboratories,"Pathogen Discovery, Respiratory Viruses Branch, Division of Viral Diseases, Centers for Disease Control and Prevention",Krista Queen et al
EPI_ISL_452111,FL Bureau of Public Health Laboratories,"Pathogen Discovery, Respiratory Viruses Branch, Division of Viral Diseases, Centers for Disease Control and Prevention",Yan Li et al
EPI_ISL_452110,FL Bureau of Public Health Laboratories,"Pathogen Discovery, Respiratory Viruses Branch, Division of Viral Diseases, Centers for Disease Control and Prevention",Yan Li et al
EPI_ISL_447841,FL Bureau of Public Health Laboratories-Tampa,"Pathogen Discovery, Respiratory Viruses Branch, Division of Viral Diseases, Centers for Disease Control and Prevention",Krista Queen et al
EPI_ISL_467844,Quest Diagnostics,Quest Diagnostics,Anderson et al
EPI_ISL_468718,unknown,Environmental and Global Health,Stephenson et al
EPI_ISL_468719,University of Florida,University of Florida,Elbadry et al
EPI_ISL_468721,University of Florida,University of Florida,Stephenson et al
EPI_ISL_468723,University of Florida,University of Florida,Stephenson et al
EPI_ISL_468720,University of Florida,University of Florida,Stephenson et al
EPI_ISL_468722,University of Florida,University of Florida,Elbadry et al
EPI_ISL_434636,"Lednicky Laboratory, Emerging Pathogens Institute, University of Florida","Lednicky Laboratory at Emerging Pathogens Institute, University of Florida",Elbadry et al
EPI_ISL_447903,University of Florida,University of Florida,Elbadry et al
EPI_ISL_434637,"Lednicky Laboratory, Emerging Pathogens Institute, University of Florida.","Lednicky Laboratory, Emerging Pathogens Institute, University of Florida.",Elbadry et al
EPI_ISL_447588,Lednicky Lab,Lednicky lab,Elbadry et al
EPI_ISL_447589,"University of Florida, Lednicky Lab","University of Florida, Lednicky Lab",Elbadry et al
EPI_ISL_447905,University of Florida,University of Florida,Elbadry et al
EPI_ISL_424857,FL Bur. of Public Health Laboratories-Jacksonville,"Pathogen Discovery, Respiratory Viruses Branch, Division of Viral Diseases, Centers for Disease Control and Prevention",Yan Li et al
EPI_ISL_419560,FL Bureau of Public Health Laboratories-Tampa,"Pathogen Discovery, Respiratory Viruses Branch, Division of Viral Diseases, Centers for Disease Control and Prevention",Anna Uehara et al
EPI_ISL_419559,FL Bureau of Public Health Laboratories-Tampa,"Pathogen Discovery, Respiratory Viruses Branch, Division of Viral Diseases, Centers for Disease Control and Prevention",Anna Uehara et al
EPI_ISL_420785,FL Bureau of Health Laboratories Tampa,"Pathogen Discovery, Respiratory Viruses Branch, Division of Viral Diseases, Centers for Disease Control and Prevention",Krista Queen et al
EPI_ISL_424855,FL Bureau of Public Health Laboratories-Tampa,"Pathogen Discovery, Respiratory Viruses Branch, Division of Viral Diseases, Centers for Disease Control and Prevention",Yan Li et al
EPI_ISL_424853,FL Bureau of Public Health Laboratories-Miami,"Pathogen Discovery, Respiratory Viruses Branch, Division of Viral Diseases, Centers for Disease Control and Prevention",Yan Li et al
EPI_ISL_424854,FL Bureau of Public Health Laboratories-Miami,"Pathogen Discovery, Respiratory Viruses Branch, Division of Viral Diseases, Centers for Disease Control and Prevention",Yan Li et al
EPI_ISL_424856,FL Bur. of Public Health Laboratories-Jacksonville,"Pathogen Discovery, Respiratory Viruses Branch, Division of Viral Diseases, Centers for Disease Control and Prevention",Yan Li et al
EPI_ISL_452125,Georgia Department of Health,"Pathogen Discovery, Respiratory Viruses Branch, Division of Viral Diseases, Centers for Disease Control and Prevention",Jing Zhang et al
EPI_ISL_450801,Georgia Department of Health,"Pathogen Discovery, Respiratory Viruses Branch, Division of Viral Diseases, Centers for Disease Control and Prevention",Yan Li et al
EPI_ISL_452120,Georgia Department of Health,"Pathogen Discovery, Respiratory Viruses Branch, Division of Viral Diseases, Centers for Disease Control and Prevention",Jing Zhang et al
EPI_ISL_455355,"Emory Molecular Diagnostics Laboratory, Emory Healthcare","Piantadosi Lab, Emory Department of Pathology",Ahmed Babiker et al
EPI_ISL_454690,"Emory Molecular Diagnostics Laboratory, Emory Healthcare","Piantadosi Lab, Emory Department of Pathology",Ahmed Babiker et al
EPI_ISL_455356,"Emory Molecular Diagnostics Laboratory, Emory Healthcare","Piantadosi Lab, Emory Department of Pathology",Ahmed Babiker et al
EPI_ISL_455360,"Emory Molecular Diagnostics Laboratory, Emory Healthcare","Piantadosi Lab, Emory Department of Pathology",Ahmed Babiker et al
EPI_ISL_455361,"Emory Molecular Diagnostics Laboratory, Emory Healthcare","Piantadosi Lab, Emory Department of Pathology",Ahmed Babiker et al
EPI_ISL_455358,"Emory Molecular Diagnostics Laboratory, Emory Healthcare","Piantadosi Lab, Emory Department of Pathology",Ahmed Babiker et al
EPI_ISL_455359,"Emory Molecular Diagnostics Laboratory, Emory Healthcare","Piantadosi Lab, Emory Department of Pathology",Ahmed Babiker et al
EPI_ISL_467845,Quest Diagnostics,Quest Diagnostics,Anderson et al
EPI_ISL_467846,Quest Diagnostics,Quest Diagnostics,Anderson et al
EPI_ISL_467847,Quest Diagnostics,Quest Diagnostics,Anderson et al
EPI_ISL_467848,Quest Diagnostics,Quest Diagnostics,Anderson et al
EPI_ISL_467849,Quest Diagnostics,Quest Diagnostics,Anderson et al
EPI_ISL_420787,GA Department of Public Health,"Pathogen Discovery, Respiratory Viruses Branch, Division of Viral Diseases, Centers for Disease Control and Prevention",Krista Queen et al
EPI_ISL_420786,GA Department of Public Health,"Pathogen Discovery, Respiratory Viruses Branch, Division of Viral Diseases, Centers for Disease Control and Prevention",Krista Queen et al
EPI_ISL_420788,GA Department of Public Health,"Pathogen Discovery, Respiratory Viruses Branch, Division of Viral Diseases, Centers for Disease Control and Prevention",Krista Queen et al
EPI_ISL_424858,GA Department of Public Health Laboratory,"Pathogen Discovery, Respiratory Viruses Branch, Division of Viral Diseases, Centers for Disease Control and Prevention",Yan Li et al
EPI_ISL_424859,GA Department of Public Health Laboratory,"Pathogen Discovery, Respiratory Viruses Branch, Division of Viral Diseases, Centers for Disease Control and Prevention",Yan Li et al
EPI_ISL_426417,GA Department of Public Health Laboratory,"Pathogen Discovery, Respiratory Viruses Branch, Division of Viral Diseases, Centers for Disease Control and Prevention",Anna Uehara et al
EPI_ISL_424861,GA Department of Public Health Laboratory,"Pathogen Discovery, Respiratory Viruses Branch, Division of Viral Diseases, Centers for Disease Control and Prevention",Yan Li et al
EPI_ISL_424864,GA Department of Public Health Laboratory,"Pathogen Discovery, Respiratory Viruses Branch, Division of Viral Diseases, Centers for Disease Control and Prevention",Yan Li et al
EPI_ISL_419556,GA Department of Public Health Laboratory,"Pathogen Discovery, Respiratory Viruses Branch, Division of Viral Diseases, Centers for Disease Control and Prevention",Ying Tao et al
EPI_ISL_419557,GA Department of Public Health Laboratory,"Pathogen Discovery, Respiratory Viruses Branch, Division of Viral Diseases, Centers for Disease Control and Prevention",Ying Tao et al
EPI_ISL_468573,Quest Diagnostics,Quest Diagnostics,Anderson et al
EPI_ISL_468574,Quest Diagnostics,Quest Diagnostics,Anderson et al
EPI_ISL_426420,"HI Dept. of Health, State Laboratories Division","Pathogen Discovery, Respiratory Viruses Branch, Division of Viral Diseases, Centers for Disease Control and Prevention",Anna Uehara et al
EPI_ISL_426421,"HI Dept. of Health, State Laboratories Division","Pathogen Discovery, Respiratory Viruses Branch, Division of Viral Diseases, Centers for Disease Control and Prevention",Anna Uehara et al
EPI_ISL_447842,IA State Hygienic Laboratory,"Pathogen Discovery, Respiratory Viruses Branch, Division of Viral Diseases, Centers for Disease Control and Prevention",Krista Queen et al
EPI_ISL_455568,Gundersen Molecular Diagnostics Laboratory,Kabara Cancer Research Institute,Craig S. Richmond et al
EPI_ISL_455577,Gundersen Molecular Diagnostics Laboratory,Kabara Cancer Research Institute,Craig S. Richmond et al
EPI_ISL_455582,Gundersen Clinical Microbiology Laboratory,Kabara Cancer Research Institute,Craig S. Richmond et al
EPI_ISL_424900,IA State Hygienic Laboratory,"Pathogen Discovery, Respiratory Viruses Branch, Division of Viral Diseases, Centers for Disease Control and Prevention",Ying Tao et al
EPI_ISL_424899,IA State Hygienic Laboratory,"Pathogen Discovery, Respiratory Viruses Branch, Division of Viral Diseases, Centers for Disease Control and Prevention",Ying Tao et al
EPI_ISL_424865,IA State Hygienic Laboratory,"Pathogen Discovery, Respiratory Viruses Branch, Division of Viral Diseases, Centers for Disease Control and Prevention",Yan Li et al
EPI_ISL_424896,IA State Hygienic Laboratory,"Pathogen Discovery, Respiratory Viruses Branch, Division of Viral Diseases, Centers for Disease Control and Prevention",Ying Tao et al
EPI_ISL_424895,IA State Hygienic Laboratory,"Pathogen Discovery, Respiratory Viruses Branch, Division of Viral Diseases, Centers for Disease Control and Prevention",Ying Tao et al
EPI_ISL_424898,IA State Hygienic Laboratory,"Pathogen Discovery, Respiratory Viruses Branch, Division of Viral Diseases, Centers for Disease Control and Prevention",Ying Tao et al
EPI_ISL_424897,IA State Hygienic Laboratory,"Pathogen Discovery, Respiratory Viruses Branch, Division of Viral Diseases, Centers for Disease Control and Prevention",Ying Tao et al
EPI_ISL_424321,UW Virology Lab,UW Virology Lab,Pavitra Roychoudhury et al
EPI_ISL_424322,UW Virology Lab,UW Virology Lab,Pavitra Roychoudhury et al
EPI_ISL_424319,UW Virology Lab,UW Virology Lab,Pavitra Roychoudhury et al
EPI_ISL_424318,UW Virology Lab,UW Virology Lab,Pavitra Roychoudhury et al
EPI_ISL_424320,UW Virology Lab,UW Virology Lab,Pavitra Roychoudhury et al
EPI_ISL_424315,UW Virology Lab,UW Virology Lab,Pavitra Roychoudhury et al
EPI_ISL_426057,UW Virology Lab,UW Virology Lab,Pavitra Roychoudhury et al
EPI_ISL_426058,UW Virology Lab,UW Virology Lab,Pavitra Roychoudhury et al
EPI_ISL_426059,UW Virology Lab,UW Virology Lab,Pavitra Roychoudhury et al
EPI_ISL_426060,UW Virology Lab,UW Virology Lab,Pavitra Roychoudhury et al
EPI_ISL_426061,UW Virology Lab,UW Virology Lab,Pavitra Roychoudhury et al
EPI_ISL_426062,UW Virology Lab,UW Virology Lab,Pavitra Roychoudhury et al
EPI_ISL_426063,UW Virology Lab,UW Virology Lab,Pavitra Roychoudhury et al
EPI_ISL_427166,UW Virology Lab,UW Virology Lab,Pavitra Roychoudhury et al
EPI_ISL_427167,UW Virology Lab,UW Virology Lab,Pavitra Roychoudhury et al
EPI_ISL_427169,UW Virology Lab,UW Virology Lab,Pavitra Roychoudhury et al
EPI_ISL_437826,UW Virology Lab,UW Virology Lab,Pavitra Roychoudhury et al
EPI_ISL_430940,UW Virology Lab,UW Virology Lab,Pavitra Roychoudhury et al
EPI_ISL_427170,UW Virology Lab,UW Virology Lab,Pavitra Roychoudhury et al
EPI_ISL_430942,UW Virology Lab,UW Virology Lab,Pavitra Roychoudhury et al
EPI_ISL_437828,UW Virology Lab,UW Virology Lab,Pavitra Roychoudhury et al
EPI_ISL_430947,UW Virology Lab,UW Virology Lab,Pavitra Roychoudhury et al
EPI_ISL_426064,UW Virology Lab,UW Virology Lab,Pavitra Roychoudhury et al
EPI_ISL_426065,UW Virology Lab,UW Virology Lab,Pavitra Roychoudhury et al
EPI_ISL_426066,UW Virology Lab,UW Virology Lab,Pavitra Roychoudhury et al
EPI_ISL_461424,UW Virology Lab,UW Virology Lab,Pavitra Roychoudhury et al
EPI_ISL_426067,UW Virology Lab,UW Virology Lab,Pavitra Roychoudhury et al
EPI_ISL_426068,UW Virology Lab,UW Virology Lab,Pavitra Roychoudhury et al
EPI_ISL_430948,UW Virology Lab,UW Virology Lab,Pavitra Roychoudhury et al
EPI_ISL_426069,UW Virology Lab,UW Virology Lab,Pavitra Roychoudhury et al
EPI_ISL_426070,UW Virology Lab,UW Virology Lab,Pavitra Roychoudhury et al
EPI_ISL_430949,UW Virology Lab,UW Virology Lab,Pavitra Roychoudhury et al
EPI_ISL_430952,UW Virology Lab,UW Virology Lab,Pavitra Roychoudhury et al
EPI_ISL_426071,UW Virology Lab,UW Virology Lab,Pavitra Roychoudhury et al
EPI_ISL_426072,UW Virology Lab,UW Virology Lab,Pavitra Roychoudhury et al
EPI_ISL_426073,UW Virology Lab,UW Virology Lab,Pavitra Roychoudhury et al
EPI_ISL_426074,UW Virology Lab,UW Virology Lab,Pavitra Roychoudhury et al
EPI_ISL_426075,UW Virology Lab,UW Virology Lab,Pavitra Roychoudhury et al
EPI_ISL_427171,UW Virology Lab,UW Virology Lab,Pavitra Roychoudhury et al
EPI_ISL_427172,UW Virology Lab,UW Virology Lab,Pavitra Roychoudhury et al
EPI_ISL_429599,UW Virology Lab,UW Virology Lab,Pavitra Roychoudhury et al
EPI_ISL_460622,UW Virology Lab,UW Virology Lab,Pavitra Roychoudhury et al
EPI_ISL_429601,UW Virology Lab,UW Virology Lab,Pavitra Roychoudhury et al
EPI_ISL_461425,UW Virology Lab,UW Virology Lab,Pavitra Roychoudhury et al
EPI_ISL_460628,UW Virology Lab,UW Virology Lab,Pavitra Roychoudhury et al
EPI_ISL_429610,UW Virology Lab,UW Virology Lab,Pavitra Roychoudhury et al
EPI_ISL_460629,UW Virology Lab,UW Virology Lab,Pavitra Roychoudhury et al
EPI_ISL_430970,UW Virology Lab,UW Virology Lab,Pavitra Roychoudhury et al
EPI_ISL_437830,UW Virology Lab,UW Virology Lab,Pavitra Roychoudhury et al
EPI_ISL_437831,UW Virology Lab,UW Virology Lab,Pavitra Roychoudhury et al
EPI_ISL_437832,UW Virology Lab,UW Virology Lab,Pavitra Roychoudhury et al
EPI_ISL_437833,UW Virology Lab,UW Virology Lab,Pavitra Roychoudhury et al
EPI_ISL_437834,UW Virology Lab,UW Virology Lab,Pavitra Roychoudhury et al
EPI_ISL_437835,UW Virology Lab,UW Virology Lab,Pavitra Roychoudhury et al
EPI_ISL_437836,UW Virology Lab,UW Virology Lab,Pavitra Roychoudhury et al
EPI_ISL_437837,UW Virology Lab,UW Virology Lab,Pavitra Roychoudhury et al
EPI_ISL_437838,UW Virology Lab,UW Virology Lab,Pavitra Roychoudhury et al
EPI_ISL_452134,IL Department of Public Health Chicago Laboratory,"Pathogen Discovery, Respiratory Viruses Branch, Division of Viral Diseases, Centers for Disease Control and Prevention",Krista Queen et al
EPI_ISL_444523,Northwestern Memorial Hospital,Ozer Lab,Ramon Lorenzo-Redondo et al
EPI_ISL_444587,Northwestern Memorial Hospital,Ozer Lab,Ramon Lorenzo-Redondo et al
EPI_ISL_444588,Northwestern Memorial Hospital,Ozer Lab,Ramon Lorenzo-Redondo et al
EPI_ISL_444589,Northwestern Memorial Hospital,Ozer Lab,Ramon Lorenzo-Redondo et al
EPI_ISL_444590,Northwestern Memorial Hospital,Ozer Lab,Ramon Lorenzo-Redondo et al
EPI_ISL_444591,Northwestern Memorial Hospital,Ozer Lab,Ramon Lorenzo-Redondo et al
EPI_ISL_444592,Northwestern Memorial Hospital,Ozer Lab,Ramon Lorenzo-Redondo et al
EPI_ISL_444593,Northwestern Memorial Hospital,Ozer Lab,Ramon Lorenzo-Redondo et al
EPI_ISL_444594,Northwestern Memorial Hospital,Ozer Lab,Ramon Lorenzo-Redondo et al
EPI_ISL_444595,Northwestern Memorial Hospital,Ozer Lab,Ramon Lorenzo-Redondo et al
EPI_ISL_444596,Northwestern Memorial Hospital,Ozer Lab,Ramon Lorenzo-Redondo et al
EPI_ISL_444597,Northwestern Memorial Hospital,Ozer Lab,Ramon Lorenzo-Redondo et al
EPI_ISL_444598,Northwestern Memorial Hospital,Ozer Lab,Ramon Lorenzo-Redondo et al
EPI_ISL_444599,Northwestern Memorial Hospital,Ozer Lab,Ramon Lorenzo-Redondo et al
EPI_ISL_444600,Northwestern Memorial Hospital,Ozer Lab,Ramon Lorenzo-Redondo et al
EPI_ISL_444601,Northwestern Memorial Hospital,Ozer Lab,Ramon Lorenzo-Redondo et al
EPI_ISL_444602,Northwestern Memorial Hospital,Ozer Lab,Ramon Lorenzo-Redondo et al
EPI_ISL_444524,Northwestern Memorial Hospital,Ozer Lab,Ramon Lorenzo-Redondo et al
EPI_ISL_444603,Northwestern Memorial Hospital,Ozer Lab,Ramon Lorenzo-Redondo et al
EPI_ISL_444604,Northwestern Memorial Hospital,Ozer Lab,Ramon Lorenzo-Redondo et al
EPI_ISL_444605,Northwestern Memorial Hospital,Ozer Lab,Ramon Lorenzo-Redondo et al
EPI_ISL_444606,Northwestern Memorial Hospital,Ozer Lab,Ramon Lorenzo-Redondo et al
EPI_ISL_444607,Northwestern Memorial Hospital,Ozer Lab,Ramon Lorenzo-Redondo et al
EPI_ISL_444608,Northwestern Memorial Hospital,Ozer Lab,Ramon Lorenzo-Redondo et al
EPI_ISL_444609,Northwestern Memorial Hospital,Ozer Lab,Ramon Lorenzo-Redondo et al
EPI_ISL_444525,Northwestern Memorial Hospital,Ozer Lab,Ramon Lorenzo-Redondo et al
EPI_ISL_444527,Northwestern Memorial Hospital,Ozer Lab,Ramon Lorenzo-Redondo et al
EPI_ISL_444528,Northwestern Memorial Hospital,Ozer Lab,Ramon Lorenzo-Redondo et al
EPI_ISL_444529,Northwestern Memorial Hospital,Ozer Lab,Ramon Lorenzo-Redondo et al
EPI_ISL_444530,Northwestern Memorial Hospital,Ozer Lab,Ramon Lorenzo-Redondo et al
EPI_ISL_444531,Northwestern Memorial Hospital,Ozer Lab,Ramon Lorenzo-Redondo et al
EPI_ISL_444532,Northwestern Memorial Hospital,Ozer Lab,Ramon Lorenzo-Redondo et al
EPI_ISL_444533,Northwestern Memorial Hospital,Ozer Lab,Ramon Lorenzo-Redondo et al
EPI_ISL_444534,Northwestern Memorial Hospital,Ozer Lab,Ramon Lorenzo-Redondo et al
EPI_ISL_444535,Northwestern Memorial Hospital,Ozer Lab,Ramon Lorenzo-Redondo et al
EPI_ISL_444536,Northwestern Memorial Hospital,Ozer Lab,Ramon Lorenzo-Redondo et al
EPI_ISL_444537,Northwestern Memorial Hospital,Ozer Lab,Ramon Lorenzo-Redondo et al
EPI_ISL_444538,Northwestern Memorial Hospital,Ozer Lab,Ramon Lorenzo-Redondo et al
EPI_ISL_444539,Northwestern Memorial Hospital,Ozer Lab,Ramon Lorenzo-Redondo et al
EPI_ISL_444540,Northwestern Memorial Hospital,Ozer Lab,Ramon Lorenzo-Redondo et al
EPI_ISL_444541,Northwestern Memorial Hospital,Ozer Lab,Ramon Lorenzo-Redondo et al
EPI_ISL_444542,Northwestern Memorial Hospital,Ozer Lab,Ramon Lorenzo-Redondo et al
EPI_ISL_444543,Northwestern Memorial Hospital,Ozer Lab,Ramon Lorenzo-Redondo et al
EPI_ISL_444544,Northwestern Memorial Hospital,Ozer Lab,Ramon Lorenzo-Redondo et al
EPI_ISL_444545,Northwestern Memorial Hospital,Ozer Lab,Ramon Lorenzo-Redondo et al
EPI_ISL_444546,Northwestern Memorial Hospital,Ozer Lab,Ramon Lorenzo-Redondo et al
EPI_ISL_444547,Northwestern Memorial Hospital,Ozer Lab,Ramon Lorenzo-Redondo et al
EPI_ISL_444548,Northwestern Memorial Hospital,Ozer Lab,Ramon Lorenzo-Redondo et al
EPI_ISL_444549,Northwestern Memorial Hospital,Ozer Lab,Ramon Lorenzo-Redondo et al
EPI_ISL_444550,Northwestern Memorial Hospital,Ozer Lab,Ramon Lorenzo-Redondo et al
EPI_ISL_444551,Northwestern Memorial Hospital,Ozer Lab,Ramon Lorenzo-Redondo et al
EPI_ISL_444552,Northwestern Memorial Hospital,Ozer Lab,Ramon Lorenzo-Redondo et al
EPI_ISL_444553,Northwestern Memorial Hospital,Ozer Lab,Ramon Lorenzo-Redondo et al
EPI_ISL_444554,Northwestern Memorial Hospital,Ozer Lab,Ramon Lorenzo-Redondo et al
EPI_ISL_444555,Northwestern Memorial Hospital,Ozer Lab,Ramon Lorenzo-Redondo et al
EPI_ISL_444520,Northwestern Memorial Hospital,Ozer Lab,Ramon Lorenzo-Redondo et al
EPI_ISL_444556,Northwestern Memorial Hospital,Ozer Lab,Ramon Lorenzo-Redondo et al
EPI_ISL_444558,Northwestern Memorial Hospital,Ozer Lab,Ramon Lorenzo-Redondo et al
EPI_ISL_444559,Northwestern Memorial Hospital,Ozer Lab,Ramon Lorenzo-Redondo et al
EPI_ISL_444560,Northwestern Memorial Hospital,Ozer Lab,Ramon Lorenzo-Redondo et al
EPI_ISL_444561,Northwestern Memorial Hospital,Ozer Lab,Ramon Lorenzo-Redondo et al
EPI_ISL_444562,Northwestern Memorial Hospital,Ozer Lab,Ramon Lorenzo-Redondo et al
EPI_ISL_444563,Northwestern Memorial Hospital,Ozer Lab,Ramon Lorenzo-Redondo et al
EPI_ISL_444564,Northwestern Memorial Hospital,Ozer Lab,Ramon Lorenzo-Redondo et al
EPI_ISL_444565,Northwestern Memorial Hospital,Ozer Lab,Ramon Lorenzo-Redondo et al
EPI_ISL_444566,Northwestern Memorial Hospital,Ozer Lab,Ramon Lorenzo-Redondo et al
EPI_ISL_444567,Northwestern Memorial Hospital,Ozer Lab,Ramon Lorenzo-Redondo et al
EPI_ISL_444568,Northwestern Memorial Hospital,Ozer Lab,Ramon Lorenzo-Redondo et al
EPI_ISL_444569,Northwestern Memorial Hospital,Ozer Lab,Ramon Lorenzo-Redondo et al
EPI_ISL_444570,Northwestern Memorial Hospital,Ozer Lab,Ramon Lorenzo-Redondo et al
EPI_ISL_444571,Northwestern Memorial Hospital,Ozer Lab,Ramon Lorenzo-Redondo et al
EPI_ISL_444521,Northwestern Memorial Hospital,Ozer Lab,Ramon Lorenzo-Redondo et al
EPI_ISL_444572,Northwestern Memorial Hospital,Ozer Lab,Ramon Lorenzo-Redondo et al
EPI_ISL_444573,Northwestern Memorial Hospital,Ozer Lab,Ramon Lorenzo-Redondo et al
EPI_ISL_444574,Northwestern Memorial Hospital,Ozer Lab,Ramon Lorenzo-Redondo et al
EPI_ISL_444575,Northwestern Memorial Hospital,Ozer Lab,Ramon Lorenzo-Redondo et al
EPI_ISL_444576,Northwestern Memorial Hospital,Ozer Lab,Ramon Lorenzo-Redondo et al
EPI_ISL_444577,Northwestern Memorial Hospital,Ozer Lab,Ramon Lorenzo-Redondo et al
EPI_ISL_444578,Northwestern Memorial Hospital,Ozer Lab,Ramon Lorenzo-Redondo et al
EPI_ISL_444579,Northwestern Memorial Hospital,Ozer Lab,Ramon Lorenzo-Redondo et al
EPI_ISL_444522,Northwestern Memorial Hospital,Ozer Lab,Ramon Lorenzo-Redondo et al
EPI_ISL_444580,Northwestern Memorial Hospital,Ozer Lab,Ramon Lorenzo-Redondo et al
EPI_ISL_444581,Northwestern Memorial Hospital,Ozer Lab,Ramon Lorenzo-Redondo et al
EPI_ISL_444582,Northwestern Memorial Hospital,Ozer Lab,Ramon Lorenzo-Redondo et al
EPI_ISL_444583,Northwestern Memorial Hospital,Ozer Lab,Ramon Lorenzo-Redondo et al
EPI_ISL_444584,Northwestern Memorial Hospital,Ozer Lab,Ramon Lorenzo-Redondo et al
EPI_ISL_444585,Northwestern Memorial Hospital,Ozer Lab,Ramon Lorenzo-Redondo et al
EPI_ISL_444586,Northwestern Memorial Hospital,Ozer Lab,Ramon Lorenzo-Redondo et al
EPI_ISL_422961,UW Virology Lab,UW Virology Lab,Pavitra Roychoudhury et al
EPI_ISL_424173,UW Virology Lab,UW Virology Lab,Pavitra Roychoudhury et al
EPI_ISL_450703,University of Wisconsin-Madison AIDS Vaccine Research Laboratories,University of Wisconsin-Madison AIDS Vaccine Research Laboratories,Gage Moreno et al
EPI_ISL_450704,University of Wisconsin-Madison AIDS Vaccine Research Laboratories,University of Wisconsin-Madison AIDS Vaccine Research Laboratories,Gage Moreno et al
EPI_ISL_450706,University of Wisconsin-Madison AIDS Vaccine Research Laboratories,University of Wisconsin-Madison AIDS Vaccine Research Laboratories,Gage Moreno et al
EPI_ISL_450707,University of Wisconsin-Madison AIDS Vaccine Research Laboratories,University of Wisconsin-Madison AIDS Vaccine Research Laboratories,Gage Moreno et al
EPI_ISL_450709,University of Wisconsin-Madison AIDS Vaccine Research Laboratories,University of Wisconsin-Madison AIDS Vaccine Research Laboratories,Gage Moreno et al
EPI_ISL_450711,University of Wisconsin-Madison AIDS Vaccine Research Laboratories,University of Wisconsin-Madison AIDS Vaccine Research Laboratories,Gage Moreno et al
EPI_ISL_450712,University of Wisconsin-Madison AIDS Vaccine Research Laboratories,University of Wisconsin-Madison AIDS Vaccine Research Laboratories,Gage Moreno et al
EPI_ISL_450714,University of Wisconsin-Madison AIDS Vaccine Research Laboratories,University of Wisconsin-Madison AIDS Vaccine Research Laboratories,Gage Moreno et al
EPI_ISL_450715,University of Wisconsin-Madison AIDS Vaccine Research Laboratories,University of Wisconsin-Madison AIDS Vaccine Research Laboratories,Gage Moreno et al
EPI_ISL_450717,University of Wisconsin-Madison AIDS Vaccine Research Laboratories,University of Wisconsin-Madison AIDS Vaccine Research Laboratories,Gage Moreno et al
EPI_ISL_450718,University of Wisconsin-Madison AIDS Vaccine Research Laboratories,University of Wisconsin-Madison AIDS Vaccine Research Laboratories,Gage Moreno et al
EPI_ISL_450719,University of Wisconsin-Madison AIDS Vaccine Research Laboratories,University of Wisconsin-Madison AIDS Vaccine Research Laboratories,Gage Moreno et al
EPI_ISL_450720,University of Wisconsin-Madison AIDS Vaccine Research Laboratories,University of Wisconsin-Madison AIDS Vaccine Research Laboratories,Gage Moreno et al
EPI_ISL_450722,University of Wisconsin-Madison AIDS Vaccine Research Laboratories,University of Wisconsin-Madison AIDS Vaccine Research Laboratories,Gage Moreno et al
EPI_ISL_418915,UW Virology Lab,UW Virology Lab,Pavitra Roychoudhury et al
EPI_ISL_418916,UW Virology Lab,UW Virology Lab,Pavitra Roychoudhury et al
EPI_ISL_418917,UW Virology Lab,UW Virology Lab,Pavitra Roychoudhury et al
EPI_ISL_418918,UW Virology Lab,UW Virology Lab,Pavitra Roychoudhury et al
EPI_ISL_418919,UW Virology Lab,UW Virology Lab,Pavitra Roychoudhury et al
EPI_ISL_418920,UW Virology Lab,UW Virology Lab,Pavitra Roychoudhury et al
EPI_ISL_418946,UW Virology Lab,UW Virology Lab,Pavitra Roychoudhury et al
EPI_ISL_410045,IL Department of Public Health Chicago Laboratory,"Pathogen Discovery, Respiratory Viruses Branch, Division of Viral Diseases, Centers for Disease Control and Prevention",Yan Li et al
EPI_ISL_424850,IL Department of Public Health Chicago Laboratory,"Pathogen Discovery, Respiratory Viruses Branch, Division of Viral Diseases, Centers for Disease Control and Prevention",Yan Li et al
EPI_ISL_424851,IL Department of Public Health Chicago Laboratory,"Pathogen Discovery, Respiratory Viruses Branch, Division of Viral Diseases, Centers for Disease Control and Prevention",Yan Li et al
EPI_ISL_420790,Illinois Department of Public Health Chicago Laboratory,"Pathogen Discovery, Respiratory Viruses Branch, Division of Viral Diseases, Centers for Disease Control and Prevention",Krista Queen et al
EPI_ISL_420789,Illinois Department of Public Health Chicago Laboratory,"Pathogen Discovery, Respiratory Viruses Branch, Division of Viral Diseases, Centers for Disease Control and Prevention",Krista Queen et al
EPI_ISL_452135,IN State Department of Health Laboratory Services,"Pathogen Discovery, Respiratory Viruses Branch, Division of Viral Diseases, Centers for Disease Control and Prevention",Krista Queen et al
EPI_ISL_452136,IN State Department of Health Laboratory Services,"Pathogen Discovery, Respiratory Viruses Branch, Division of Viral Diseases, Centers for Disease Control and Prevention",Krista Queen et al
EPI_ISL_452131,IN State Department of Health Laboratory Services,"Pathogen Discovery, Respiratory Viruses Branch, Division of Viral Diseases, Centers for Disease Control and Prevention",Jing Zhang et al
EPI_ISL_437455,"Clinical Diagnostics Laboratory, Diagnostic & Experimental Pathology, Lilly Research Laboratories","Clinical Diagnostics Laboratory, Diagnostic & Experimental Pathology, Lilly Research Laboratories",Tim Holzer et al
EPI_ISL_437456,"Clinical Diagnostics Laboratory, Diagnostic & Experimental Pathology, Lilly Research Laboratories","Clinical Diagnostics Laboratory, Diagnostic & Experimental Pathology, Lilly Research Laboratories",Tim Holzer et al
EPI_ISL_437458,"Clinical Diagnostics Laboratory, Diagnostic & Experimental Pathology, Lilly Research Laboratories","Clinical Diagnostics Laboratory, Diagnostic & Experimental Pathology, Lilly Research Laboratories",Tim Holzer et al
EPI_ISL_437457,"Clinical Diagnostics Laboratory, Diagnostic & Experimental Pathology, Lilly Research Laboratories","Clinical Diagnostics Laboratory, Diagnostic & Experimental Pathology, Lilly Research Laboratories",Tim Holzer et al
EPI_ISL_421279,"Clinical Diagnostics Laboratory, Diagnostic & Experimental Pathology, Lilly Research Laboratories","Clinical Diagnostics Laboratory, Diagnostic & Experimental Pathology, Lilly Research Laboratories",Tim Holzer et al
EPI_ISL_421281,"Clinical Diagnostics Laboratory, Diagnostic & Experimental Pathology, Lilly Research Laboratories","Clinical Diagnostics Laboratory, Diagnostic & Experimental Pathology, Lilly Research Laboratories",Tim Holzer et al
EPI_ISL_468575,Quest Diagnostics,Quest Diagnostics,Anderson et al
EPI_ISL_424866,IN State Department of Health Laboratory Services,"Pathogen Discovery, Respiratory Viruses Branch, Division of Viral Diseases, Centers for Disease Control and Prevention",Yan Li et al
EPI_ISL_426422,IN State Department of Health Laboratory Services,"Pathogen Discovery, Respiratory Viruses Branch, Division of Viral Diseases, Centers for Disease Control and Prevention",Krista Queen et al
EPI_ISL_426423,IN State Department of Health Laboratory Services,"Pathogen Discovery, Respiratory Viruses Branch, Division of Viral Diseases, Centers for Disease Control and Prevention",Krista Queen et al
EPI_ISL_426424,IN State Department of Health Laboratory Services,"Pathogen Discovery, Respiratory Viruses Branch, Division of Viral Diseases, Centers for Disease Control and Prevention",Krista Queen et al
EPI_ISL_452114,KS Health and Environmental Laboratories,"Pathogen Discovery, Respiratory Viruses Branch, Division of Viral Diseases, Centers for Disease Control and Prevention",Yan Li et al
EPI_ISL_424867,KS Health and Environmental Laboratories,"Pathogen Discovery, Respiratory Viruses Branch, Division of Viral Diseases, Centers for Disease Control and Prevention",Yan Li et al
EPI_ISL_468063,unknown,Computer Science and Engineering,Rouchka et al
EPI_ISL_468064,unknown,Computer Science and Engineering,Rouchka et al
EPI_ISL_468065,unknown,Computer Science and Engineering,Rouchka et al
EPI_ISL_468701,Ochsner Health,"Bioinfoexperts, LLC",Rebecca Rose et al
EPI_ISL_468702,Ochsner Health,"Bioinfoexperts, LLC",Rebecca Rose et al
EPI_ISL_468703,Ochsner Health,"Bioinfoexperts, LLC",Rebecca Rose et al
EPI_ISL_468704,Ochsner Health,"Bioinfoexperts, LLC",Rebecca Rose et al
EPI_ISL_468705,Ochsner Health,"Bioinfoexperts, LLC",Rebecca Rose et al
EPI_ISL_468706,Ochsner Health,"Bioinfoexperts, LLC",Rebecca Rose et al
EPI_ISL_468707,Ochsner Health,"Bioinfoexperts, LLC",Rebecca Rose et al
EPI_ISL_468708,Ochsner Health,"Bioinfoexperts, LLC",Rebecca Rose et al
EPI_ISL_468709,Ochsner Health,"Bioinfoexperts, LLC",Rebecca Rose et al
EPI_ISL_468710,Ochsner Health,"Bioinfoexperts, LLC",Rebecca Rose et al
EPI_ISL_468711,Ochsner Health,"Bioinfoexperts, LLC",Rebecca Rose et al
EPI_ISL_468712,Ochsner Health,"Bioinfoexperts, LLC",Rebecca Rose et al
EPI_ISL_468713,Ochsner Health,"Bioinfoexperts, LLC",Rebecca Rose et al
EPI_ISL_468714,Ochsner Health,"Bioinfoexperts, LLC",Rebecca Rose et al
EPI_ISL_468715,Ochsner Health,"Bioinfoexperts, LLC",Rebecca Rose et al
EPI_ISL_468716,Ochsner Health,"Bioinfoexperts, LLC",Rebecca Rose et al
EPI_ISL_468717,Ochsner Health,"Bioinfoexperts, LLC",Rebecca Rose et al
EPI_ISL_463277,Ochsner Health,"Bioinfoexperts, LLC",Susanna L. Lamers et al
EPI_ISL_463278,Ochsner Health,"Bioinfoexperts, LLC",Susanna L. Lamers et al
EPI_ISL_463279,Ochsner Health,"Bioinfoexperts, LLC",Susanna L. Lamers et al
EPI_ISL_463280,Ochsner Health,"Bioinfoexperts, LLC",Susanna L. Lamers et al
EPI_ISL_463281,Ochsner Health,"Bioinfoexperts, LLC",Susanna L. Lamers et al
EPI_ISL_463282,Ochsner Health,"Bioinfoexperts, LLC",Susanna L. Lamers et al
EPI_ISL_463283,Ochsner Health,"Bioinfoexperts, LLC",Susanna L. Lamers et al
EPI_ISL_463284,Ochsner Health,"Bioinfoexperts, LLC",Susanna L. Lamers et al
EPI_ISL_463285,Ochsner Health,"Bioinfoexperts, LLC",Susanna L. Lamers et al
EPI_ISL_463286,Ochsner Health,"Bioinfoexperts, LLC",Susanna L. Lamers et al
EPI_ISL_463287,Ochsner Health,"Bioinfoexperts, LLC",Susanna L. Lamers et al
EPI_ISL_463288,Ochsner Health,"Bioinfoexperts, LLC",Susanna L. Lamers et al
EPI_ISL_463289,Ochsner Health,"Bioinfoexperts, LLC",Susanna L. Lamers et al
EPI_ISL_463290,Ochsner Health,"Bioinfoexperts, LLC",Susanna L. Lamers et al
EPI_ISL_463291,Ochsner Health,"Bioinfoexperts, LLC",Susanna L. Lamers et al
EPI_ISL_463292,Ochsner Health,"Bioinfoexperts, LLC",Susanna L. Lamers et al
EPI_ISL_463293,Ochsner Health,"Bioinfoexperts, LLC",Susanna L. Lamers et al
EPI_ISL_463294,Ochsner Health,"Bioinfoexperts, LLC",Susanna L. Lamers et al
EPI_ISL_463295,Ochsner Health,"Bioinfoexperts, LLC",Susanna L. Lamers et al
EPI_ISL_463296,Ochsner Health,"Bioinfoexperts, LLC",Susanna L. Lamers et al
EPI_ISL_463297,Ochsner Health,"Bioinfoexperts, LLC",Susanna L. Lamers et al
EPI_ISL_463298,Ochsner Health,"Bioinfoexperts, LLC",Susanna L. Lamers et al
EPI_ISL_455609,Ochsner Health,"Bioinfoexperts, LLC",Susanna L. Lamers et al
EPI_ISL_455610,Ochsner Health,"Bioinfoexperts, LLC",Susanna L. Lamers et al
EPI_ISL_455611,Ochsner Health,"Bioinfoexperts, LLC",Susanna L. Lamers et al
EPI_ISL_455612,Ochsner Health,"Bioinfoexperts, LLC",Susanna L. Lamers et al
EPI_ISL_455613,Ochsner Health,"Bioinfoexperts, LLC",Susanna L. Lamers et al
EPI_ISL_455614,Ochsner Health,"Bioinfoexperts, LLC",Susanna L. Lamers et al
EPI_ISL_455615,Ochsner Health,"Bioinfoexperts, LLC",Susanna L. Lamers et al
EPI_ISL_455616,Ochsner Health,"Bioinfoexperts, LLC",Susanna L. Lamers et al
EPI_ISL_455617,Ochsner Health,"Bioinfoexperts, LLC",Susanna L. Lamers et al
EPI_ISL_455618,Ochsner Health,"Bioinfoexperts, LLC",Susanna L. Lamers et al
EPI_ISL_455619,Ochsner Health,"Bioinfoexperts, LLC",Susanna L. Lamers et al
EPI_ISL_455620,Ochsner Health,"Bioinfoexperts, LLC",Susanna L. Lamers et al
EPI_ISL_455621,Ochsner Health,"Bioinfoexperts, LLC",Susanna L. Lamers et al
EPI_ISL_455622,Ochsner Health,"Bioinfoexperts, LLC",Susanna L. Lamers et al
EPI_ISL_455623,Ochsner Health,"Bioinfoexperts, LLC",Susanna L. Lamers et al
EPI_ISL_436939,Ochsner Health,"Bioinfoexperts, LLC",Amy Feehan et al
EPI_ISL_436940,Ochsner Health,"Bioinfoexperts, LLC",Amy Feehan et al
EPI_ISL_436941,Ochsner Health,"Bioinfoexperts, LLC",Amy Feehan et al
EPI_ISL_436942,Ochsner Health,"Bioinfoexperts, LLC",Amy Feehan et al
EPI_ISL_436943,Ochsner Health,"Bioinfoexperts, LLC",Amy Feehan et al
EPI_ISL_436944,Ochsner Health,"Bioinfoexperts, LLC",Amy Feehan et al
EPI_ISL_436945,Ochsner Health,"Bioinfoexperts, LLC",Amy Feehan et al
EPI_ISL_436946,Ochsner Health,"Bioinfoexperts, LLC",Amy Feehan et al
EPI_ISL_436947,Ochsner Health,"Bioinfoexperts, LLC",Amy Feehan et al
EPI_ISL_436948,Ochsner Health,"Bioinfoexperts, LLC",Amy Feehan et al
EPI_ISL_436949,Ochsner Health,"Bioinfoexperts, LLC",Amy Feehan et al
EPI_ISL_436950,Ochsner Health,"Bioinfoexperts, LLC",Amy Feehan et al
EPI_ISL_436952,Ochsner Health,"Bioinfoexperts, LLC",Amy Feehan et al
EPI_ISL_436953,Ochsner Health,"Bioinfoexperts, LLC",Amy Feehan et al
EPI_ISL_436954,Ochsner Health,"Bioinfoexperts, LLC",Amy Feehan et al
EPI_ISL_436955,Ochsner Health,"Bioinfoexperts, LLC",Amy Feehan et al
EPI_ISL_436956,Ochsner Health,"Bioinfoexperts, LLC",Amy Feehan et al
EPI_ISL_436957,Ochsner Health,"Bioinfoexperts, LLC",Amy Feehan et al
EPI_ISL_436958,Ochsner Health,"Bioinfoexperts, LLC",Amy Feehan et al
EPI_ISL_463299,Ochsner Health,"Bioinfoexperts, LLC",Susanna L. Lamers et al
EPI_ISL_436959,Ochsner Health,"Bioinfoexperts, LLC",Amy Feehan et al
EPI_ISL_436960,Ochsner Health,"Bioinfoexperts, LLC",Amy Feehan et al
EPI_ISL_436961,Ochsner Health,"Bioinfoexperts, LLC",Amy Feehan et al
EPI_ISL_426627,Ochsner Health,"BioInfoExperts, LLC",Amy Feehan et al
EPI_ISL_426628,Ochsner Health,"BioInfoExperts, LLC",Amy Feehan et al
EPI_ISL_463300,Ochsner Health,"Bioinfoexperts, LLC",Susanna L. Lamers et al
EPI_ISL_452106,LA Office of Public Health Laboratories,"Pathogen Discovery, Respiratory Viruses Branch, Division of Viral Diseases, Centers for Disease Control and Prevention",Yan Li et al
EPI_ISL_452107,LA Office of Public Health Laboratories,"Pathogen Discovery, Respiratory Viruses Branch, Division of Viral Diseases, Centers for Disease Control and Prevention",Yan Li et al
EPI_ISL_436044,Louisiana Office of Public Health Laboratories,"Pathogen Discovery, Respiratory Viruses Branch, Division of Viral Diseases, Centers for Disease Control and Prevention",Ying Tao et al
EPI_ISL_435034,LSUHS Emerging Viral Threat Laboratory,Microbial Genome Sequencing Center,Jeremy P. Kamil et al
EPI_ISL_435043,LSUHS Emerging Viral Threat Laboratory,Microbial Genome Sequencing Center,Jeremy P. Kamil et al
EPI_ISL_435044,LSUHS Emerging Viral Threat Laboratory,Microbial Genome Sequencing Center,Jeremy P. Kamil et al
EPI_ISL_435550,LSUHS Emerging Viral Threat Laboratory,Microbial Genome Sequencing Center,Rona S. Scott et al
EPI_ISL_435551,LSUHS Emerging Viral Threat Laboratory,Microbial Genome Sequencing Center,Rona S. Scott et al
EPI_ISL_435552,LSUHS Emerging Viral Threat Laboratory,Microbial Genome Sequencing Center,Rona S. Scott et al
EPI_ISL_435553,LSUHS Emerging Viral Threat Laboratory,Microbial Genome Sequencing Center,Rona S. Scott et al
EPI_ISL_435554,LSUHS Emerging Viral Threat Laboratory,Microbial Genome Sequencing Center,Rona S. Scott et al
EPI_ISL_435555,LSUHS Emerging Viral Threat Laboratory,Microbial Genome Sequencing Center,John A. Vanchiere et al
EPI_ISL_435556,LSUHS Emerging Viral Threat Laboratory,Microbial Genome Sequencing Center,John A. Vanchiere et al
EPI_ISL_435557,LSUHS Emerging Viral Threat Laboratory,Microbial Genome Sequencing Center,John A. Vanchiere et al
EPI_ISL_435035,LSUHS Emerging Viral Threat Laboratory,Microbial Genome Sequencing Center,Jeremy P. Kamil et al
EPI_ISL_435558,LSUHS Emerging Viral Threat Laboratory,Microbial Genome Sequencing Center,John A. Vanchiere et al
EPI_ISL_435559,LSUHS Emerging Viral Threat Laboratory,Microbial Genome Sequencing Center,John A. Vanchiere et al
EPI_ISL_435560,LSUHS Emerging Viral Threat Laboratory,Microbial Genome Sequencing Center,John A. Vanchiere et al
EPI_ISL_435561,LSUHS Emerging Viral Threat Laboratory,Microbial Genome Sequencing Center,John A. Vanchiere et al
EPI_ISL_435562,LSUHS Emerging Viral Threat Laboratory,Microbial Genome Sequencing Center,John A. Vanchiere et al
EPI_ISL_435563,LSUHS Emerging Viral Threat Laboratory,Microbial Genome Sequencing Center,John A. Vanchiere et al
EPI_ISL_435564,LSUHS Emerging Viral Threat Laboratory,Microbial Genome Sequencing Center,John A. Vanchiere et al
EPI_ISL_435565,LSUHS Emerging Viral Threat Laboratory,Microbial Genome Sequencing Center,John A. Vanchiere et al
EPI_ISL_435566,LSUHS Emerging Viral Threat Laboratory,Microbial Genome Sequencing Center,John A. Vanchiere et al
EPI_ISL_435567,LSUHS Emerging Viral Threat Laboratory,Microbial Genome Sequencing Center,John A. Vanchiere et al
EPI_ISL_435036,LSUHS Emerging Viral Threat Laboratory,Microbial Genome Sequencing Center,Jeremy P. Kamil et al
EPI_ISL_435568,LSUHS Emerging Viral Threat Laboratory,Microbial Genome Sequencing Center,John A. Vanchiere et al
EPI_ISL_435569,LSUHS Emerging Viral Threat Laboratory,Microbial Genome Sequencing Center,Jeremy P. Kamil et al
EPI_ISL_435570,LSUHS Emerging Viral Threat Laboratory,Microbial Genome Sequencing Center,Jeremy P. Kamil et al
EPI_ISL_435571,LSUHS Emerging Viral Threat Laboratory,Microbial Genome Sequencing Center,Jeremy P. Kamil et al
EPI_ISL_435572,LSUHS Emerging Viral Threat Laboratory,Microbial Genome Sequencing Center,Jeremy P. Kamil et al
EPI_ISL_435573,LSUHS Emerging Viral Threat Laboratory,Microbial Genome Sequencing Center,Jeremy P. Kamil et al
EPI_ISL_435574,LSUHS Emerging Viral Threat Laboratory,Microbial Genome Sequencing Center,Jeremy P. Kamil et al
EPI_ISL_435575,LSUHS Emerging Viral Threat Laboratory,Microbial Genome Sequencing Center,Jeremy P. Kamil et al
EPI_ISL_435576,LSUHS Emerging Viral Threat Laboratory,Microbial Genome Sequencing Center,Jeremy P. Kamil et al
EPI_ISL_435577,LSUHS Emerging Viral Threat Laboratory,Microbial Genome Sequencing Center,Jeremy P. Kamil et al
EPI_ISL_435037,LSUHS Emerging Viral Threat Laboratory,Microbial Genome Sequencing Center,Jeremy P. Kamil et al
EPI_ISL_435578,LSUHS Emerging Viral Threat Laboratory,Microbial Genome Sequencing Center,Jeremy P. Kamil et al
EPI_ISL_435579,LSUHS Emerging Viral Threat Laboratory,Microbial Genome Sequencing Center,Jeremy P. Kamil et al
EPI_ISL_451203,LSUHS Emerging Viral Threat Laboratory,Microbial Genome Sequencing Center,Jeremy P. Kamil et al
EPI_ISL_451204,LSUHS Emerging Viral Threat Laboratory,Microbial Genome Sequencing Center,Jeremy P. Kamil et al
EPI_ISL_451205,LSUHS Emerging Viral Threat Laboratory,Microbial Genome Sequencing Center,Jeremy P. Kamil et al
EPI_ISL_451206,LSUHS Emerging Viral Threat Laboratory,Microbial Genome Sequencing Center,Jeremy P. Kamil et al
EPI_ISL_451207,LSUHS Emerging Viral Threat Laboratory,Microbial Genome Sequencing Center,Jeremy P. Kamil et al
EPI_ISL_451208,LSUHS Emerging Viral Threat Laboratory,Microbial Genome Sequencing Center,Jeremy P. Kamil et al
EPI_ISL_451209,LSUHS Emerging Viral Threat Laboratory,Microbial Genome Sequencing Center,Jeremy P. Kamil et al
EPI_ISL_451210,LSUHS Emerging Viral Threat Laboratory,Microbial Genome Sequencing Center,Jeremy P. Kamil et al
EPI_ISL_435038,LSUHS Emerging Viral Threat Laboratory,Microbial Genome Sequencing Center,Jeremy P. Kamil et al
EPI_ISL_451211,LSUHS Emerging Viral Threat Laboratory,Microbial Genome Sequencing Center,Jeremy P. Kamil et al
EPI_ISL_451212,LSUHS Emerging Viral Threat Laboratory,Microbial Genome Sequencing Center,Jeremy P. Kamil et al
EPI_ISL_451213,LSUHS Emerging Viral Threat Laboratory,Microbial Genome Sequencing Center,Jeremy P. Kamil et al
EPI_ISL_451214,LSUHS Emerging Viral Threat Laboratory,Microbial Genome Sequencing Center,Jeremy P. Kamil et al
EPI_ISL_451215,LSUHS Emerging Viral Threat Laboratory,Microbial Genome Sequencing Center,Jeremy P. Kamil et al
EPI_ISL_451216,LSUHS Emerging Viral Threat Laboratory,Microbial Genome Sequencing Center,Jeremy P. Kamil et al
EPI_ISL_451217,LSUHS Emerging Viral Threat Laboratory,Microbial Genome Sequencing Center,Jeremy P. Kamil et al
EPI_ISL_451218,LSUHS Emerging Viral Threat Laboratory,Microbial Genome Sequencing Center,Jeremy P. Kamil et al
EPI_ISL_451219,LSUHS Emerging Viral Threat Laboratory,Microbial Genome Sequencing Center,Rona S. Scott et al
EPI_ISL_451220,LSUHS Emerging Viral Threat Laboratory,Microbial Genome Sequencing Center,Rona S. Scott et al
EPI_ISL_435039,LSUHS Emerging Viral Threat Laboratory,Microbial Genome Sequencing Center,Jeremy P. Kamil et al
EPI_ISL_451221,LSUHS Emerging Viral Threat Laboratory,Microbial Genome Sequencing Center,Rona S. Scott et al
EPI_ISL_451222,LSUHS Emerging Viral Threat Laboratory,Microbial Genome Sequencing Center,Rona S. Scott et al
EPI_ISL_451223,LSUHS Emerging Viral Threat Laboratory,Microbial Genome Sequencing Center,Rona S. Scott et al
EPI_ISL_451224,LSUHS Emerging Viral Threat Laboratory,Microbial Genome Sequencing Center,Rona S. Scott et al
EPI_ISL_451225,LSUHS Emerging Viral Threat Laboratory,Microbial Genome Sequencing Center,Rona S. Scott et al
EPI_ISL_451226,LSUHS Emerging Viral Threat Laboratory,Microbial Genome Sequencing Center,Rona S. Scott et al
EPI_ISL_451227,LSUHS Emerging Viral Threat Laboratory,Microbial Genome Sequencing Center,Rona S. Scott et al
EPI_ISL_451228,LSUHS Emerging Viral Threat Laboratory,Microbial Genome Sequencing Center,Rona S. Scott et al
EPI_ISL_451229,LSUHS Emerging Viral Threat Laboratory,Microbial Genome Sequencing Center,Rona S. Scott et al
EPI_ISL_451230,LSUHS Emerging Viral Threat Laboratory,Microbial Genome Sequencing Center,John A. Vanchiere et al
EPI_ISL_435040,LSUHS Emerging Viral Threat Laboratory,Microbial Genome Sequencing Center,Jeremy P. Kamil et al
EPI_ISL_451231,LSUHS Emerging Viral Threat Laboratory,Microbial Genome Sequencing Center,John A. Vanchiere et al
EPI_ISL_451232,LSUHS Emerging Viral Threat Laboratory,Microbial Genome Sequencing Center,John A. Vanchiere et al
EPI_ISL_451233,LSUHS Emerging Viral Threat Laboratory,Microbial Genome Sequencing Center,John A. Vanchiere et al
EPI_ISL_451234,LSUHS Emerging Viral Threat Laboratory,Microbial Genome Sequencing Center,John A. Vanchiere et al
EPI_ISL_451235,LSUHS Emerging Viral Threat Laboratory,Microbial Genome Sequencing Center,John A. Vanchiere et al
EPI_ISL_451236,LSUHS Emerging Viral Threat Laboratory,Microbial Genome Sequencing Center,John A. Vanchiere et al
EPI_ISL_451237,LSUHS Emerging Viral Threat Laboratory,Microbial Genome Sequencing Center,John A. Vanchiere et al
EPI_ISL_451238,LSUHS Emerging Viral Threat Laboratory,Microbial Genome Sequencing Center,John A. Vanchiere et al
EPI_ISL_451239,LSUHS Emerging Viral Threat Laboratory,Microbial Genome Sequencing Center,John A. Vanchiere et al
EPI_ISL_451240,LSUHS Emerging Viral Threat Laboratory,Microbial Genome Sequencing Center,John A. Vanchiere et al
EPI_ISL_435041,LSUHS Emerging Viral Threat Laboratory,Microbial Genome Sequencing Center,Jeremy P. Kamil et al
EPI_ISL_451241,LSUHS Emerging Viral Threat Laboratory,Microbial Genome Sequencing Center,John A. Vanchiere et al
EPI_ISL_451242,LSUHS Emerging Viral Threat Laboratory,Microbial Genome Sequencing Center,John A. Vanchiere et al
EPI_ISL_451243,LSUHS Emerging Viral Threat Laboratory,Microbial Genome Sequencing Center,John A. Vanchiere et al
EPI_ISL_451244,LSUHS Emerging Viral Threat Laboratory,Microbial Genome Sequencing Center,John A. Vanchiere et al
EPI_ISL_451245,LSUHS Emerging Viral Threat Laboratory,Microbial Genome Sequencing Center,John A. Vanchiere et al
EPI_ISL_451246,LSUHS Emerging Viral Threat Laboratory,Microbial Genome Sequencing Center,John A. Vanchiere et al
EPI_ISL_451247,LSUHS Emerging Viral Threat Laboratory,Microbial Genome Sequencing Center,John A. Vanchiere et al
EPI_ISL_451248,LSUHS Emerging Viral Threat Laboratory,Microbial Genome Sequencing Center,Jeremy P. Kamil et al
EPI_ISL_451249,LSUHS Emerging Viral Threat Laboratory,Microbial Genome Sequencing Center,Jeremy P. Kamil et al
EPI_ISL_451250,LSUHS Emerging Viral Threat Laboratory,Microbial Genome Sequencing Center,Jeremy P. Kamil et al
EPI_ISL_435042,LSUHS Emerging Viral Threat Laboratory,Microbial Genome Sequencing Center,Jeremy P. Kamil et al
EPI_ISL_451251,LSUHS Emerging Viral Threat Laboratory,Microbial Genome Sequencing Center,Jeremy P. Kamil et al
EPI_ISL_451252,LSUHS Emerging Viral Threat Laboratory,Microbial Genome Sequencing Center,Jeremy P. Kamil et al
EPI_ISL_451253,LSUHS Emerging Viral Threat Laboratory,Microbial Genome Sequencing Center,Jeremy P. Kamil et al
EPI_ISL_451254,LSUHS Emerging Viral Threat Laboratory,Microbial Genome Sequencing Center,Jeremy P. Kamil et al
EPI_ISL_451255,LSUHS Emerging Viral Threat Laboratory,Microbial Genome Sequencing Center,Jeremy P. Kamil et al
EPI_ISL_451256,LSUHS Emerging Viral Threat Laboratory,Microbial Genome Sequencing Center,Jeremy P. Kamil et al
EPI_ISL_451257,LSUHS Emerging Viral Threat Laboratory,Microbial Genome Sequencing Center,Jeremy P. Kamil et al
EPI_ISL_451258,LSUHS Emerging Viral Threat Laboratory,Microbial Genome Sequencing Center,Jeremy P. Kamil et al
EPI_ISL_451259,LSUHS Emerging Viral Threat Laboratory,Microbial Genome Sequencing Center,Jeremy P. Kamil et al
EPI_ISL_451260,LSUHS Emerging Viral Threat Laboratory,Microbial Genome Sequencing Center,Jeremy P. Kamil et al
EPI_ISL_451261,LSUHS Emerging Viral Threat Laboratory,Microbial Genome Sequencing Center,Jeremy P. Kamil et al
EPI_ISL_451262,LSUHS Emerging Viral Threat Laboratory,Microbial Genome Sequencing Center,Jeremy P. Kamil et al
EPI_ISL_451263,LSUHS Emerging Viral Threat Laboratory,Microbial Genome Sequencing Center,Jeremy P. Kamil et al
EPI_ISL_451264,LSUHS Emerging Viral Threat Laboratory,Microbial Genome Sequencing Center,Jeremy P. Kamil et al
EPI_ISL_451265,LSUHS Emerging Viral Threat Laboratory,Microbial Genome Sequencing Center,Jeremy P. Kamil et al
EPI_ISL_451266,LSUHS Emerging Viral Threat Laboratory,Microbial Genome Sequencing Center,Jeremy P. Kamil et al
EPI_ISL_451267,LSUHS Emerging Viral Threat Laboratory,Microbial Genome Sequencing Center,Jeremy P. Kamil et al
EPI_ISL_451268,LSUHS Emerging Viral Threat Laboratory,Microbial Genome Sequencing Center,Jeremy P. Kamil et al
EPI_ISL_451269,LSUHS Emerging Viral Threat Laboratory,Microbial Genome Sequencing Center,Jeremy P. Kamil et al
EPI_ISL_451270,LSUHS Emerging Viral Threat Laboratory,Microbial Genome Sequencing Center,Jeremy P. Kamil et al
EPI_ISL_451271,LSUHS Emerging Viral Threat Laboratory,Microbial Genome Sequencing Center,Jeremy P. Kamil et al
EPI_ISL_451272,LSUHS Emerging Viral Threat Laboratory,Microbial Genome Sequencing Center,Jeremy P. Kamil et al
EPI_ISL_451273,LSUHS Emerging Viral Threat Laboratory,Microbial Genome Sequencing Center,Jeremy P. Kamil et al
EPI_ISL_451274,LSUHS Emerging Viral Threat Laboratory,Microbial Genome Sequencing Center,Jeremy P. Kamil et al
EPI_ISL_451275,LSUHS Emerging Viral Threat Laboratory,Microbial Genome Sequencing Center,Jeremy P. Kamil et al
EPI_ISL_451276,LSUHS Emerging Viral Threat Laboratory,Microbial Genome Sequencing Center,Jeremy P. Kamil et al
EPI_ISL_451277,LSUHS Emerging Viral Threat Laboratory,Microbial Genome Sequencing Center,Jeremy P. Kamil et al
EPI_ISL_451278,LSUHS Emerging Viral Threat Laboratory,Microbial Genome Sequencing Center,Jeremy P. Kamil et al
EPI_ISL_451279,LSUHS Emerging Viral Threat Laboratory,Microbial Genome Sequencing Center,Jeremy P. Kamil et al
EPI_ISL_451280,LSUHS Emerging Viral Threat Laboratory,Microbial Genome Sequencing Center,Jeremy P. Kamil et al
EPI_ISL_451281,LSUHS Emerging Viral Threat Laboratory,Microbial Genome Sequencing Center,Jeremy P. Kamil et al
EPI_ISL_451282,LSUHS Emerging Viral Threat Laboratory,Microbial Genome Sequencing Center,Jeremy P. Kamil et al
EPI_ISL_451283,LSUHS Emerging Viral Threat Laboratory,Microbial Genome Sequencing Center,Jeremy P. Kamil et al
EPI_ISL_451284,LSUHS Emerging Viral Threat Laboratory,Microbial Genome Sequencing Center,Jeremy P. Kamil et al
EPI_ISL_451285,LSUHS Emerging Viral Threat Laboratory,Microbial Genome Sequencing Center,Jeremy P. Kamil et al
EPI_ISL_451286,LSUHS Emerging Viral Threat Laboratory,Microbial Genome Sequencing Center,Jeremy P. Kamil et al
EPI_ISL_451287,LSUHS Emerging Viral Threat Laboratory,Microbial Genome Sequencing Center,Jeremy P. Kamil et al
EPI_ISL_451288,LSUHS Emerging Viral Threat Laboratory,Microbial Genome Sequencing Center,Jeremy P. Kamil et al
EPI_ISL_451289,LSUHS Emerging Viral Threat Laboratory,Microbial Genome Sequencing Center,Jeremy P. Kamil et al
EPI_ISL_451290,LSUHS Emerging Viral Threat Laboratory,Microbial Genome Sequencing Center,Jeremy P. Kamil et al
EPI_ISL_451291,LSUHS Emerging Viral Threat Laboratory,Microbial Genome Sequencing Center,Jeremy P. Kamil et al
EPI_ISL_451292,LSUHS Emerging Viral Threat Laboratory,Microbial Genome Sequencing Center,Jeremy P. Kamil et al
EPI_ISL_451293,LSUHS Emerging Viral Threat Laboratory,Microbial Genome Sequencing Center,Jeremy P. Kamil et al
EPI_ISL_451294,LSUHS Emerging Viral Threat Laboratory,Microbial Genome Sequencing Center,Jeremy P. Kamil et al
EPI_ISL_451295,LSUHS Emerging Viral Threat Laboratory,Microbial Genome Sequencing Center,Jeremy P. Kamil et al
EPI_ISL_451296,LSUHS Emerging Viral Threat Laboratory,Microbial Genome Sequencing Center,Jeremy P. Kamil et al
EPI_ISL_451297,LSUHS Emerging Viral Threat Laboratory,Microbial Genome Sequencing Center,Jeremy P. Kamil et al
EPI_ISL_455980,LSUHS Emerging Viral Threat Laboratory,Microbial Genome Sequencing Center,Jeremy P. Kamil et al
EPI_ISL_455981,LSUHS Emerging Viral Threat Laboratory,Microbial Genome Sequencing Center,Jeremy P. Kamil et al
EPI_ISL_455982,LSUHS Emerging Viral Threat Laboratory,Microbial Genome Sequencing Center,Jeremy P. Kamil et al
EPI_ISL_455983,LSUHS Emerging Viral Threat Laboratory,Microbial Genome Sequencing Center,Jeremy P. Kamil et al
EPI_ISL_455984,LSUHS Emerging Viral Threat Laboratory,Microbial Genome Sequencing Center,Jeremy P. Kamil et al
EPI_ISL_455985,LSUHS Emerging Viral Threat Laboratory,Microbial Genome Sequencing Center,Jeremy P. Kamil et al
EPI_ISL_455986,LSUHS Emerging Viral Threat Laboratory,Microbial Genome Sequencing Center,Jeremy P. Kamil et al
EPI_ISL_455987,LSUHS Emerging Viral Threat Laboratory,Microbial Genome Sequencing Center,Jeremy P. Kamil et al
EPI_ISL_455988,LSUHS Emerging Viral Threat Laboratory,Microbial Genome Sequencing Center,Jeremy P. Kamil et al
EPI_ISL_455989,LSUHS Emerging Viral Threat Laboratory,Microbial Genome Sequencing Center,Jeremy P. Kamil et al
EPI_ISL_455990,LSUHS Emerging Viral Threat Laboratory,Microbial Genome Sequencing Center,John A. Vanchiere et al
EPI_ISL_455991,LSUHS Emerging Viral Threat Laboratory,Microbial Genome Sequencing Center,John A. Vanchiere et al
EPI_ISL_455993,LSUHS Emerging Viral Threat Laboratory,Microbial Genome Sequencing Center,John A. Vanchiere et al
EPI_ISL_455994,LSUHS Emerging Viral Threat Laboratory,Microbial Genome Sequencing Center,John A. Vanchiere et al
EPI_ISL_455995,LSUHS Emerging Viral Threat Laboratory,Microbial Genome Sequencing Center,John A. Vanchiere et al
EPI_ISL_455996,LSUHS Emerging Viral Threat Laboratory,Microbial Genome Sequencing Center,John A. Vanchiere et al
EPI_ISL_455997,LSUHS Emerging Viral Threat Laboratory,Microbial Genome Sequencing Center,John A. Vanchiere et al
EPI_ISL_455998,LSUHS Emerging Viral Threat Laboratory,Microbial Genome Sequencing Center,John A. Vanchiere et al
EPI_ISL_455999,LSUHS Emerging Viral Threat Laboratory,Microbial Genome Sequencing Center,John A. Vanchiere et al
EPI_ISL_456000,LSUHS Emerging Viral Threat Laboratory,Microbial Genome Sequencing Center,Rona S. Scott et al
EPI_ISL_456001,LSUHS Emerging Viral Threat Laboratory,Microbial Genome Sequencing Center,Rona S. Scott et al
EPI_ISL_456002,LSUHS Emerging Viral Threat Laboratory,Microbial Genome Sequencing Center,Rona S. Scott et al
EPI_ISL_435445,Robert Garry lab,Andersen lab at Scripps Research,Allison Smither et al
EPI_ISL_435446,Robert Garry lab,Andersen lab at Scripps Research,Allison Smither et al
EPI_ISL_435447,Robert Garry lab,Andersen lab at Scripps Research,Allison Smither et al
EPI_ISL_435448,Robert Garry lab,Andersen lab at Scripps Research,Allison Smither et al
EPI_ISL_435449,Robert Garry lab,Andersen lab at Scripps Research,Allison Smither et al
EPI_ISL_435450,Robert Garry lab,Andersen lab at Scripps Research,Allison Smither et al
EPI_ISL_435451,Robert Garry lab,Andersen lab at Scripps Research,Allison Smither et al
EPI_ISL_435452,Robert Garry lab,Andersen lab at Scripps Research,Allison Smither et al
EPI_ISL_435453,Robert Garry lab,Andersen lab at Scripps Research,Allison Smither et al
EPI_ISL_435454,Robert Garry lab,Andersen lab at Scripps Research,Allison Smither et al
EPI_ISL_435455,Robert Garry lab,Andersen lab at Scripps Research,Allison Smither et al
EPI_ISL_435456,Robert Garry lab,Andersen lab at Scripps Research,Allison Smither et al
EPI_ISL_435457,Robert Garry lab,Andersen lab at Scripps Research,Allison Smither et al
EPI_ISL_435458,Robert Garry lab,Andersen lab at Scripps Research,Allison Smither et al
EPI_ISL_435459,Robert Garry lab,Andersen lab at Scripps Research,Allison Smither et al
EPI_ISL_435460,Robert Garry lab,Andersen lab at Scripps Research,Allison Smither et al
EPI_ISL_435461,Robert Garry lab,Andersen lab at Scripps Research,Allison Smither et al
EPI_ISL_435462,Robert Garry lab,Andersen lab at Scripps Research,Allison Smither et al
EPI_ISL_435463,Robert Garry lab,Andersen lab at Scripps Research,Allison Smither et al
EPI_ISL_435464,Robert Garry lab,Andersen lab at Scripps Research,Allison Smither et al
EPI_ISL_435465,Robert Garry lab,Andersen lab at Scripps Research,Allison Smither et al
EPI_ISL_435466,Robert Garry lab,Andersen lab at Scripps Research,Allison Smither et al
EPI_ISL_435467,Robert Garry lab,Andersen lab at Scripps Research,Allison Smither et al
EPI_ISL_435468,Robert Garry lab,Andersen lab at Scripps Research,Allison Smither et al
EPI_ISL_435469,Robert Garry lab,Andersen lab at Scripps Research,Allison Smither et al
EPI_ISL_435470,Robert Garry lab,Andersen lab at Scripps Research,Allison Smither et al
EPI_ISL_435471,Robert Garry lab,Andersen lab at Scripps Research,Allison Smither et al
EPI_ISL_435472,Robert Garry lab,Andersen lab at Scripps Research,Allison Smither et al
EPI_ISL_437548,Robert Garry lab,Andersen lab at Scripps Research,Allison Smither et al
EPI_ISL_437547,Robert Garry lab,Andersen lab at Scripps Research,Allison Smither et al
EPI_ISL_437546,Robert Garry lab,Andersen lab at Scripps Research,Allison Smither et al
EPI_ISL_437545,Robert Garry lab,Andersen lab at Scripps Research,Allison Smither et al
EPI_ISL_437544,Robert Garry lab,Andersen lab at Scripps Research,Allison Smither et al
EPI_ISL_437543,Robert Garry lab,Andersen lab at Scripps Research,Allison Smither et al
EPI_ISL_437542,Robert Garry lab,Andersen lab at Scripps Research,Allison Smither et al
EPI_ISL_437541,Robert Garry lab,Andersen lab at Scripps Research,Allison Smither et al
EPI_ISL_445119,Robert Garry lab,Andersen lab at Scripps Research,Allison Smither et al
EPI_ISL_445120,Robert Garry lab,Andersen lab at Scripps Research,Allison Smither et al
EPI_ISL_445121,Robert Garry lab,Andersen lab at Scripps Research,Allison Smither et al
EPI_ISL_445122,Robert Garry lab,Andersen lab at Scripps Research,Allison Smither et al
EPI_ISL_445123,Robert Garry lab,Andersen lab at Scripps Research,Allison Smither et al
EPI_ISL_445124,Robert Garry lab,Andersen lab at Scripps Research,Allison Smither et al
EPI_ISL_445125,Robert Garry lab,Andersen lab at Scripps Research,Allison Smither et al
EPI_ISL_445126,Robert Garry lab,Andersen lab at Scripps Research,Allison Smither et al
EPI_ISL_445127,Robert Garry lab,Andersen lab at Scripps Research,Allison Smither et al
EPI_ISL_445128,Robert Garry lab,Andersen lab at Scripps Research,Allison Smither et al
EPI_ISL_445129,Robert Garry lab,Andersen lab at Scripps Research,Allison Smither et al
EPI_ISL_445130,Robert Garry lab,Andersen lab at Scripps Research,Allison Smither et al
EPI_ISL_445131,Robert Garry lab,Andersen lab at Scripps Research,Allison Smither et al
EPI_ISL_445132,Robert Garry lab,Andersen lab at Scripps Research,Allison Smither et al
EPI_ISL_445133,Robert Garry lab,Andersen lab at Scripps Research,Allison Smither et al
EPI_ISL_445134,Robert Garry lab,Andersen lab at Scripps Research,Allison Smither et al
EPI_ISL_445135,Robert Garry lab,Andersen lab at Scripps Research,Allison Smither et al
EPI_ISL_445136,Robert Garry lab,Andersen lab at Scripps Research,Allison Smither et al
EPI_ISL_445137,Robert Garry lab,Andersen lab at Scripps Research,Allison Smither et al
EPI_ISL_445138,Robert Garry lab,Andersen lab at Scripps Research,Allison Smither et al
EPI_ISL_445139,Robert Garry lab,Andersen lab at Scripps Research,Allison Smither et al
EPI_ISL_445140,Robert Garry lab,Andersen lab at Scripps Research,Allison Smither et al
EPI_ISL_445141,Robert Garry lab,Andersen lab at Scripps Research,Allison Smither et al
EPI_ISL_445142,Robert Garry lab,Andersen lab at Scripps Research,Allison Smither et al
EPI_ISL_445143,Robert Garry lab,Andersen lab at Scripps Research,Allison Smither et al
EPI_ISL_445144,Robert Garry lab,Andersen lab at Scripps Research,Allison Smither et al
EPI_ISL_445145,Robert Garry lab,Andersen lab at Scripps Research,Allison Smither et al
EPI_ISL_445146,Robert Garry lab,Andersen lab at Scripps Research,Allison Smither et al
EPI_ISL_445147,Robert Garry lab,Andersen lab at Scripps Research,Allison Smither et al
EPI_ISL_445148,Robert Garry lab,Andersen lab at Scripps Research,Allison Smither et al
EPI_ISL_445149,Robert Garry lab,Andersen lab at Scripps Research,Allison Smither et al
EPI_ISL_445150,Robert Garry lab,Andersen lab at Scripps Research,Allison Smither et al
EPI_ISL_445151,Robert Garry lab,Andersen lab at Scripps Research,Allison Smither et al
EPI_ISL_445152,Robert Garry lab,Andersen lab at Scripps Research,Allison Smither et al
EPI_ISL_445153,Robert Garry lab,Andersen lab at Scripps Research,Allison Smither et al
EPI_ISL_445154,Robert Garry lab,Andersen lab at Scripps Research,Allison Smither et al
EPI_ISL_445155,Robert Garry lab,Andersen lab at Scripps Research,Allison Smither et al
EPI_ISL_445156,Robert Garry lab,Andersen lab at Scripps Research,Allison Smither et al
EPI_ISL_445157,Robert Garry lab,Andersen lab at Scripps Research,Allison Smither et al
EPI_ISL_445158,Robert Garry lab,Andersen lab at Scripps Research,Allison Smither et al
EPI_ISL_445159,Robert Garry lab,Andersen lab at Scripps Research,Allison Smither et al
EPI_ISL_445160,Robert Garry lab,Andersen lab at Scripps Research,Allison Smither et al
EPI_ISL_445161,Robert Garry lab,Andersen lab at Scripps Research,Allison Smither et al
EPI_ISL_445162,Robert Garry lab,Andersen lab at Scripps Research,Allison Smither et al
EPI_ISL_450231,Robert Garry lab,Andersen lab at Scripps Research,Allison Smither et al
EPI_ISL_445163,Robert Garry lab,Andersen lab at Scripps Research,Allison Smither et al
EPI_ISL_450173,Robert Garry lab,Andersen lab at Scripps Research,Allison Smither et al
EPI_ISL_450174,Robert Garry lab,Andersen lab at Scripps Research,Allison Smither et al
EPI_ISL_450175,Robert Garry lab,Andersen lab at Scripps Research,Allison Smither et al
EPI_ISL_450176,Robert Garry lab,Andersen lab at Scripps Research,Allison Smither et al
EPI_ISL_450177,Robert Garry lab,Andersen lab at Scripps Research,Allison Smither et al
EPI_ISL_450178,Robert Garry lab,Andersen lab at Scripps Research,Allison Smither et al
EPI_ISL_450179,Robert Garry lab,Andersen lab at Scripps Research,Allison Smither et al
EPI_ISL_450180,Robert Garry lab,Andersen lab at Scripps Research,Allison Smither et al
EPI_ISL_450181,Robert Garry lab,Andersen lab at Scripps Research,Allison Smither et al
EPI_ISL_450182,Robert Garry lab,Andersen lab at Scripps Research,Allison Smither et al
EPI_ISL_450183,Robert Garry lab,Andersen lab at Scripps Research,Allison Smither et al
EPI_ISL_450184,Robert Garry lab,Andersen lab at Scripps Research,Allison Smither et al
EPI_ISL_450185,Robert Garry lab,Andersen lab at Scripps Research,Allison Smither et al
EPI_ISL_437540,Robert Garry lab,Andersen lab at Scripps Research,Allison Smither et al
EPI_ISL_424868,LA Office of Public Health Laboratories,"Pathogen Discovery, Respiratory Viruses Branch, Division of Viral Diseases, Centers for Disease Control and Prevention",Yan Li et al
EPI_ISL_460311,Massachusetts General Hospital,"Infectious Disease Program, Broad Institute of Harvard and MIT",Lemieux et al
EPI_ISL_460467,Massachusetts General Hospital,"Infectious Disease Program, Broad Institute of Harvard and MIT",Lemieux et al
EPI_ISL_460472,Massachusetts General Hospital,"Infectious Disease Program, Broad Institute of Harvard and MIT",Lemieux et al
EPI_ISL_460440,Massachusetts General Hospital,"Infectious Disease Program, Broad Institute of Harvard and MIT",Lemieux et al
EPI_ISL_460154,Massachusetts General Hospital,"Infectious Disease Program, Broad Institute of Harvard and MIT",Lemieux et al
EPI_ISL_460271,Massachusetts General Hospital,"Infectious Disease Program, Broad Institute of Harvard and MIT",Lemieux et al
EPI_ISL_460319,Massachusetts General Hospital,"Infectious Disease Program, Broad Institute of Harvard and MIT",Lemieux et al
EPI_ISL_460101,Massachusetts General Hospital,"Infectious Disease Program, Broad Institute of Harvard and MIT",Lemieux et al
EPI_ISL_460302,Massachusetts General Hospital,"Infectious Disease Program, Broad Institute of Harvard and MIT",Lemieux et al
EPI_ISL_460102,Massachusetts General Hospital,"Infectious Disease Program, Broad Institute of Harvard and MIT",Lemieux et al
EPI_ISL_460150,Massachusetts General Hospital,"Infectious Disease Program, Broad Institute of Harvard and MIT",Lemieux et al
EPI_ISL_460149,Massachusetts General Hospital,"Infectious Disease Program, Broad Institute of Harvard and MIT",Lemieux et al
EPI_ISL_460324,Massachusetts General Hospital,"Infectious Disease Program, Broad Institute of Harvard and MIT",Lemieux et al
EPI_ISL_460469,Massachusetts General Hospital,"Infectious Disease Program, Broad Institute of Harvard and MIT",Lemieux et al
EPI_ISL_460111,Massachusetts General Hospital,"Infectious Disease Program, Broad Institute of Harvard and MIT",Lemieux et al
EPI_ISL_460206,Massachusetts General Hospital,"Infectious Disease Program, Broad Institute of Harvard and MIT",Lemieux et al
EPI_ISL_460421,Massachusetts General Hospital,"Infectious Disease Program, Broad Institute of Harvard and MIT",Lemieux et al
EPI_ISL_460240,Massachusetts General Hospital,"Infectious Disease Program, Broad Institute of Harvard and MIT",Lemieux et al
EPI_ISL_460334,Massachusetts General Hospital,"Infectious Disease Program, Broad Institute of Harvard and MIT",Lemieux et al
EPI_ISL_460401,Massachusetts General Hospital,"Infectious Disease Program, Broad Institute of Harvard and MIT",Lemieux et al
EPI_ISL_460105,Massachusetts General Hospital,"Infectious Disease Program, Broad Institute of Harvard and MIT",Lemieux et al
EPI_ISL_460218,Massachusetts General Hospital,"Infectious Disease Program, Broad Institute of Harvard and MIT",Lemieux et al
EPI_ISL_460291,Massachusetts General Hospital,"Infectious Disease Program, Broad Institute of Harvard and MIT",Lemieux et al
EPI_ISL_460264,Massachusetts General Hospital,"Infectious Disease Program, Broad Institute of Harvard and MIT",Lemieux et al
EPI_ISL_460104,Massachusetts General Hospital,"Infectious Disease Program, Broad Institute of Harvard and MIT",Lemieux et al
EPI_ISL_460292,Massachusetts General Hospital,"Infectious Disease Program, Broad Institute of Harvard and MIT",Lemieux et al
EPI_ISL_460143,Massachusetts General Hospital,"Infectious Disease Program, Broad Institute of Harvard and MIT",Lemieux et al
EPI_ISL_460175,Massachusetts General Hospital,"Infectious Disease Program, Broad Institute of Harvard and MIT",Lemieux et al
EPI_ISL_460335,Massachusetts General Hospital,"Infectious Disease Program, Broad Institute of Harvard and MIT",Lemieux et al
EPI_ISL_460174,Massachusetts General Hospital,"Infectious Disease Program, Broad Institute of Harvard and MIT",Lemieux et al
EPI_ISL_460310,Massachusetts General Hospital,"Infectious Disease Program, Broad Institute of Harvard and MIT",Lemieux et al
EPI_ISL_460214,Massachusetts General Hospital,"Infectious Disease Program, Broad Institute of Harvard and MIT",Lemieux et al
EPI_ISL_460297,Massachusetts General Hospital,"Infectious Disease Program, Broad Institute of Harvard and MIT",Lemieux et al
EPI_ISL_460126,Massachusetts General Hospital,"Infectious Disease Program, Broad Institute of Harvard and MIT",Lemieux et al
EPI_ISL_460109,Massachusetts General Hospital,"Infectious Disease Program, Broad Institute of Harvard and MIT",Lemieux et al
EPI_ISL_460119,Massachusetts General Hospital,"Infectious Disease Program, Broad Institute of Harvard and MIT",Lemieux et al
EPI_ISL_460446,Massachusetts General Hospital,"Infectious Disease Program, Broad Institute of Harvard and MIT",Lemieux et al
EPI_ISL_460448,Massachusetts General Hospital,"Infectious Disease Program, Broad Institute of Harvard and MIT",Lemieux et al
EPI_ISL_460202,Massachusetts General Hospital,"Infectious Disease Program, Broad Institute of Harvard and MIT",Lemieux et al
EPI_ISL_460122,Massachusetts General Hospital,"Infectious Disease Program, Broad Institute of Harvard and MIT",Lemieux et al
EPI_ISL_460391,Massachusetts General Hospital,"Infectious Disease Program, Broad Institute of Harvard and MIT",Lemieux et al
EPI_ISL_460444,Massachusetts General Hospital,"Infectious Disease Program, Broad Institute of Harvard and MIT",Lemieux et al
EPI_ISL_460145,Massachusetts General Hospital,"Infectious Disease Program, Broad Institute of Harvard and MIT",Lemieux et al
EPI_ISL_460184,Massachusetts General Hospital,"Infectious Disease Program, Broad Institute of Harvard and MIT",Lemieux et al
EPI_ISL_460411,Massachusetts General Hospital,"Infectious Disease Program, Broad Institute of Harvard and MIT",Lemieux et al
EPI_ISL_460348,Massachusetts General Hospital,"Infectious Disease Program, Broad Institute of Harvard and MIT",Lemieux et al
EPI_ISL_460269,Massachusetts General Hospital,"Infectious Disease Program, Broad Institute of Harvard and MIT",Lemieux et al
EPI_ISL_460281,Massachusetts General Hospital,"Infectious Disease Program, Broad Institute of Harvard and MIT",Lemieux et al
EPI_ISL_460326,Massachusetts General Hospital,"Infectious Disease Program, Broad Institute of Harvard and MIT",Lemieux et al
EPI_ISL_460128,Massachusetts General Hospital,"Infectious Disease Program, Broad Institute of Harvard and MIT",Lemieux et al
EPI_ISL_460470,Massachusetts General Hospital,"Infectious Disease Program, Broad Institute of Harvard and MIT",Lemieux et al
EPI_ISL_460316,Massachusetts General Hospital,"Infectious Disease Program, Broad Institute of Harvard and MIT",Lemieux et al
EPI_ISL_460364,Massachusetts General Hospital,"Infectious Disease Program, Broad Institute of Harvard and MIT",Lemieux et al
EPI_ISL_460359,Massachusetts General Hospital,"Infectious Disease Program, Broad Institute of Harvard and MIT",Lemieux et al
EPI_ISL_460114,Massachusetts General Hospital,"Infectious Disease Program, Broad Institute of Harvard and MIT",Lemieux et al
EPI_ISL_460170,Massachusetts General Hospital,"Infectious Disease Program, Broad Institute of Harvard and MIT",Lemieux et al
EPI_ISL_460433,Massachusetts General Hospital,"Infectious Disease Program, Broad Institute of Harvard and MIT",Lemieux et al
EPI_ISL_460331,Massachusetts General Hospital,"Infectious Disease Program, Broad Institute of Harvard and MIT",Lemieux et al
EPI_ISL_460409,Massachusetts General Hospital,"Infectious Disease Program, Broad Institute of Harvard and MIT",Lemieux et al
EPI_ISL_460462,Massachusetts General Hospital,"Infectious Disease Program, Broad Institute of Harvard and MIT",Lemieux et al
EPI_ISL_460238,Massachusetts General Hospital,"Infectious Disease Program, Broad Institute of Harvard and MIT",Lemieux et al
EPI_ISL_460447,Massachusetts General Hospital,"Infectious Disease Program, Broad Institute of Harvard and MIT",Lemieux et al
EPI_ISL_460355,Massachusetts General Hospital,"Infectious Disease Program, Broad Institute of Harvard and MIT",Lemieux et al
EPI_ISL_460339,Massachusetts General Hospital,"Infectious Disease Program, Broad Institute of Harvard and MIT",Lemieux et al
EPI_ISL_460261,Massachusetts General Hospital,"Infectious Disease Program, Broad Institute of Harvard and MIT",Lemieux et al
EPI_ISL_460107,Massachusetts General Hospital,"Infectious Disease Program, Broad Institute of Harvard and MIT",Lemieux et al
EPI_ISL_460301,Massachusetts General Hospital,"Infectious Disease Program, Broad Institute of Harvard and MIT",Lemieux et al
EPI_ISL_460394,Massachusetts General Hospital,"Infectious Disease Program, Broad Institute of Harvard and MIT",Lemieux et al
EPI_ISL_460183,Massachusetts General Hospital,"Infectious Disease Program, Broad Institute of Harvard and MIT",Lemieux et al
EPI_ISL_460199,Massachusetts General Hospital,"Infectious Disease Program, Broad Institute of Harvard and MIT",Lemieux et al
EPI_ISL_460417,Massachusetts General Hospital,"Infectious Disease Program, Broad Institute of Harvard and MIT",Lemieux et al
EPI_ISL_460453,Massachusetts General Hospital,"Infectious Disease Program, Broad Institute of Harvard and MIT",Lemieux et al
EPI_ISL_460290,Massachusetts General Hospital,"Infectious Disease Program, Broad Institute of Harvard and MIT",Lemieux et al
EPI_ISL_460367,Massachusetts General Hospital,"Infectious Disease Program, Broad Institute of Harvard and MIT",Lemieux et al
EPI_ISL_460236,Massachusetts General Hospital,"Infectious Disease Program, Broad Institute of Harvard and MIT",Lemieux et al
EPI_ISL_460283,Massachusetts General Hospital,"Infectious Disease Program, Broad Institute of Harvard and MIT",Lemieux et al
EPI_ISL_460179,Massachusetts General Hospital,"Infectious Disease Program, Broad Institute of Harvard and MIT",Lemieux et al
EPI_ISL_460209,Massachusetts General Hospital,"Infectious Disease Program, Broad Institute of Harvard and MIT",Lemieux et al
EPI_ISL_460466,Massachusetts General Hospital,"Infectious Disease Program, Broad Institute of Harvard and MIT",Lemieux et al
EPI_ISL_460451,Massachusetts General Hospital,"Infectious Disease Program, Broad Institute of Harvard and MIT",Lemieux et al
EPI_ISL_460457,Massachusetts General Hospital,"Infectious Disease Program, Broad Institute of Harvard and MIT",Lemieux et al
EPI_ISL_460124,Massachusetts General Hospital,"Infectious Disease Program, Broad Institute of Harvard and MIT",Lemieux et al
EPI_ISL_460362,Massachusetts General Hospital,"Infectious Disease Program, Broad Institute of Harvard and MIT",Lemieux et al
EPI_ISL_460113,Massachusetts General Hospital,"Infectious Disease Program, Broad Institute of Harvard and MIT",Lemieux et al
EPI_ISL_460229,Massachusetts General Hospital,"Infectious Disease Program, Broad Institute of Harvard and MIT",Lemieux et al
EPI_ISL_460221,Massachusetts General Hospital,"Infectious Disease Program, Broad Institute of Harvard and MIT",Lemieux et al
EPI_ISL_460329,Massachusetts General Hospital,"Infectious Disease Program, Broad Institute of Harvard and MIT",Lemieux et al
EPI_ISL_460372,Massachusetts General Hospital,"Infectious Disease Program, Broad Institute of Harvard and MIT",Lemieux et al
EPI_ISL_460263,Massachusetts General Hospital,"Infectious Disease Program, Broad Institute of Harvard and MIT",Lemieux et al
EPI_ISL_460304,Massachusetts General Hospital,"Infectious Disease Program, Broad Institute of Harvard and MIT",Lemieux et al
EPI_ISL_460368,Massachusetts General Hospital,"Infectious Disease Program, Broad Institute of Harvard and MIT",Lemieux et al
EPI_ISL_460203,Massachusetts General Hospital,"Infectious Disease Program, Broad Institute of Harvard and MIT",Lemieux et al
EPI_ISL_460468,Massachusetts General Hospital,"Infectious Disease Program, Broad Institute of Harvard and MIT",Lemieux et al
EPI_ISL_460410,Massachusetts General Hospital,"Infectious Disease Program, Broad Institute of Harvard and MIT",Lemieux et al
EPI_ISL_460437,Massachusetts General Hospital,"Infectious Disease Program, Broad Institute of Harvard and MIT",Lemieux et al
EPI_ISL_460288,Massachusetts General Hospital,"Infectious Disease Program, Broad Institute of Harvard and MIT",Lemieux et al
EPI_ISL_460471,Massachusetts General Hospital,"Infectious Disease Program, Broad Institute of Harvard and MIT",Lemieux et al
EPI_ISL_460242,Massachusetts General Hospital,"Infectious Disease Program, Broad Institute of Harvard and MIT",Lemieux et al
EPI_ISL_460108,Massachusetts General Hospital,"Infectious Disease Program, Broad Institute of Harvard and MIT",Lemieux et al
EPI_ISL_460280,Massachusetts General Hospital,"Infectious Disease Program, Broad Institute of Harvard and MIT",Lemieux et al
EPI_ISL_460142,Massachusetts General Hospital,"Infectious Disease Program, Broad Institute of Harvard and MIT",Lemieux et al
EPI_ISL_460425,Massachusetts General Hospital,"Infectious Disease Program, Broad Institute of Harvard and MIT",Lemieux et al
EPI_ISL_460322,Massachusetts General Hospital,"Infectious Disease Program, Broad Institute of Harvard and MIT",Lemieux et al
EPI_ISL_460369,Massachusetts General Hospital,"Infectious Disease Program, Broad Institute of Harvard and MIT",Lemieux et al
EPI_ISL_460309,Massachusetts General Hospital,"Infectious Disease Program, Broad Institute of Harvard and MIT",Lemieux et al
EPI_ISL_460127,Massachusetts General Hospital,"Infectious Disease Program, Broad Institute of Harvard and MIT",Lemieux et al
EPI_ISL_460188,Massachusetts General Hospital,"Infectious Disease Program, Broad Institute of Harvard and MIT",Lemieux et al
EPI_ISL_460299,Massachusetts General Hospital,"Infectious Disease Program, Broad Institute of Harvard and MIT",Lemieux et al
EPI_ISL_460345,Massachusetts General Hospital,"Infectious Disease Program, Broad Institute of Harvard and MIT",Lemieux et al
EPI_ISL_460370,Massachusetts General Hospital,"Infectious Disease Program, Broad Institute of Harvard and MIT",Lemieux et al
EPI_ISL_460450,Massachusetts General Hospital,"Infectious Disease Program, Broad Institute of Harvard and MIT",Lemieux et al
EPI_ISL_460389,Massachusetts General Hospital,"Infectious Disease Program, Broad Institute of Harvard and MIT",Lemieux et al
EPI_ISL_460365,Massachusetts General Hospital,"Infectious Disease Program, Broad Institute of Harvard and MIT",Lemieux et al
EPI_ISL_460237,Massachusetts General Hospital,"Infectious Disease Program, Broad Institute of Harvard and MIT",Lemieux et al
EPI_ISL_460147,Massachusetts General Hospital,"Infectious Disease Program, Broad Institute of Harvard and MIT",Lemieux et al
EPI_ISL_460346,Massachusetts General Hospital,"Infectious Disease Program, Broad Institute of Harvard and MIT",Lemieux et al
EPI_ISL_460407,Massachusetts General Hospital,"Infectious Disease Program, Broad Institute of Harvard and MIT",Lemieux et al
EPI_ISL_460435,Massachusetts General Hospital,"Infectious Disease Program, Broad Institute of Harvard and MIT",Lemieux et al
EPI_ISL_460213,Massachusetts General Hospital,"Infectious Disease Program, Broad Institute of Harvard and MIT",Lemieux et al
EPI_ISL_460305,Massachusetts General Hospital,"Infectious Disease Program, Broad Institute of Harvard and MIT",Lemieux et al
EPI_ISL_460455,Massachusetts General Hospital,"Infectious Disease Program, Broad Institute of Harvard and MIT",Lemieux et al
EPI_ISL_460373,Massachusetts General Hospital,"Infectious Disease Program, Broad Institute of Harvard and MIT",Lemieux et al
EPI_ISL_460429,Massachusetts General Hospital,"Infectious Disease Program, Broad Institute of Harvard and MIT",Lemieux et al
EPI_ISL_460173,Massachusetts General Hospital,"Infectious Disease Program, Broad Institute of Harvard and MIT",Lemieux et al
EPI_ISL_460439,Massachusetts General Hospital,"Infectious Disease Program, Broad Institute of Harvard and MIT",Lemieux et al
EPI_ISL_460378,Massachusetts General Hospital,"Infectious Disease Program, Broad Institute of Harvard and MIT",Lemieux et al
EPI_ISL_460404,Massachusetts General Hospital,"Infectious Disease Program, Broad Institute of Harvard and MIT",Lemieux et al
EPI_ISL_460121,Massachusetts General Hospital,"Infectious Disease Program, Broad Institute of Harvard and MIT",Lemieux et al
EPI_ISL_460360,Massachusetts General Hospital,"Infectious Disease Program, Broad Institute of Harvard and MIT",Lemieux et al
EPI_ISL_460325,Massachusetts General Hospital,"Infectious Disease Program, Broad Institute of Harvard and MIT",Lemieux et al
EPI_ISL_460332,Massachusetts General Hospital,"Infectious Disease Program, Broad Institute of Harvard and MIT",Lemieux et al
EPI_ISL_460160,Massachusetts General Hospital,"Infectious Disease Program, Broad Institute of Harvard and MIT",Lemieux et al
EPI_ISL_460294,Massachusetts General Hospital,"Infectious Disease Program, Broad Institute of Harvard and MIT",Lemieux et al
EPI_ISL_460141,Massachusetts General Hospital,"Infectious Disease Program, Broad Institute of Harvard and MIT",Lemieux et al
EPI_ISL_460131,Massachusetts General Hospital,"Infectious Disease Program, Broad Institute of Harvard and MIT",Lemieux et al
EPI_ISL_460164,Massachusetts General Hospital,"Infectious Disease Program, Broad Institute of Harvard and MIT",Lemieux et al
EPI_ISL_460243,Massachusetts General Hospital,"Infectious Disease Program, Broad Institute of Harvard and MIT",Lemieux et al
EPI_ISL_460464,Massachusetts General Hospital,"Infectious Disease Program, Broad Institute of Harvard and MIT",Lemieux et al
EPI_ISL_460463,Massachusetts General Hospital,"Infectious Disease Program, Broad Institute of Harvard and MIT",Lemieux et al
EPI_ISL_460249,Massachusetts General Hospital,"Infectious Disease Program, Broad Institute of Harvard and MIT",Lemieux et al
EPI_ISL_460144,Massachusetts General Hospital,"Infectious Disease Program, Broad Institute of Harvard and MIT",Lemieux et al
EPI_ISL_460172,Massachusetts General Hospital,"Infectious Disease Program, Broad Institute of Harvard and MIT",Lemieux et al
EPI_ISL_460098,Massachusetts General Hospital,"Infectious Disease Program, Broad Institute of Harvard and MIT",Lemieux et al
EPI_ISL_460100,Massachusetts General Hospital,"Infectious Disease Program, Broad Institute of Harvard and MIT",Lemieux et al
EPI_ISL_460210,Massachusetts General Hospital,"Infectious Disease Program, Broad Institute of Harvard and MIT",Lemieux et al
EPI_ISL_460195,Massachusetts General Hospital,"Infectious Disease Program, Broad Institute of Harvard and MIT",Lemieux et al
EPI_ISL_460408,Massachusetts General Hospital,"Infectious Disease Program, Broad Institute of Harvard and MIT",Lemieux et al
EPI_ISL_460181,Massachusetts General Hospital,"Infectious Disease Program, Broad Institute of Harvard and MIT",Lemieux et al
EPI_ISL_460169,Massachusetts General Hospital,"Infectious Disease Program, Broad Institute of Harvard and MIT",Lemieux et al
EPI_ISL_460193,Massachusetts General Hospital,"Infectious Disease Program, Broad Institute of Harvard and MIT",Lemieux et al
EPI_ISL_460234,Massachusetts General Hospital,"Infectious Disease Program, Broad Institute of Harvard and MIT",Lemieux et al
EPI_ISL_460155,Massachusetts General Hospital,"Infectious Disease Program, Broad Institute of Harvard and MIT",Lemieux et al
EPI_ISL_460133,Massachusetts General Hospital,"Infectious Disease Program, Broad Institute of Harvard and MIT",Lemieux et al
EPI_ISL_460196,Massachusetts General Hospital,"Infectious Disease Program, Broad Institute of Harvard and MIT",Lemieux et al
EPI_ISL_460171,Massachusetts General Hospital,"Infectious Disease Program, Broad Institute of Harvard and MIT",Lemieux et al
EPI_ISL_460274,Massachusetts General Hospital,"Infectious Disease Program, Broad Institute of Harvard and MIT",Lemieux et al
EPI_ISL_460461,Massachusetts General Hospital,"Infectious Disease Program, Broad Institute of Harvard and MIT",Lemieux et al
EPI_ISL_460342,Massachusetts General Hospital,"Infectious Disease Program, Broad Institute of Harvard and MIT",Lemieux et al
EPI_ISL_460157,Massachusetts General Hospital,"Infectious Disease Program, Broad Institute of Harvard and MIT",Lemieux et al
EPI_ISL_460265,Massachusetts General Hospital,"Infectious Disease Program, Broad Institute of Harvard and MIT",Lemieux et al
EPI_ISL_460255,Massachusetts General Hospital,"Infectious Disease Program, Broad Institute of Harvard and MIT",Lemieux et al
EPI_ISL_460151,Massachusetts General Hospital,"Infectious Disease Program, Broad Institute of Harvard and MIT",Lemieux et al
EPI_ISL_460379,Massachusetts General Hospital,"Infectious Disease Program, Broad Institute of Harvard and MIT",Lemieux et al
EPI_ISL_460430,Massachusetts General Hospital,"Infectious Disease Program, Broad Institute of Harvard and MIT",Lemieux et al
EPI_ISL_460432,Massachusetts General Hospital,"Infectious Disease Program, Broad Institute of Harvard and MIT",Lemieux et al
EPI_ISL_460431,Massachusetts General Hospital,"Infectious Disease Program, Broad Institute of Harvard and MIT",Lemieux et al
EPI_ISL_460418,Massachusetts General Hospital,"Infectious Disease Program, Broad Institute of Harvard and MIT",Lemieux et al
EPI_ISL_460351,Massachusetts General Hospital,"Infectious Disease Program, Broad Institute of Harvard and MIT",Lemieux et al
EPI_ISL_460241,Massachusetts General Hospital,"Infectious Disease Program, Broad Institute of Harvard and MIT",Lemieux et al
EPI_ISL_460353,Massachusetts General Hospital,"Infectious Disease Program, Broad Institute of Harvard and MIT",Lemieux et al
EPI_ISL_460117,Massachusetts General Hospital,"Infectious Disease Program, Broad Institute of Harvard and MIT",Lemieux et al
EPI_ISL_460371,Massachusetts General Hospital,"Infectious Disease Program, Broad Institute of Harvard and MIT",Lemieux et al
EPI_ISL_460300,Massachusetts General Hospital,"Infectious Disease Program, Broad Institute of Harvard and MIT",Lemieux et al
EPI_ISL_460245,Massachusetts General Hospital,"Infectious Disease Program, Broad Institute of Harvard and MIT",Lemieux et al
EPI_ISL_460266,Massachusetts General Hospital,"Infectious Disease Program, Broad Institute of Harvard and MIT",Lemieux et al
EPI_ISL_460384,Massachusetts General Hospital,"Infectious Disease Program, Broad Institute of Harvard and MIT",Lemieux et al
EPI_ISL_460397,Massachusetts General Hospital,"Infectious Disease Program, Broad Institute of Harvard and MIT",Lemieux et al
EPI_ISL_460313,Massachusetts General Hospital,"Infectious Disease Program, Broad Institute of Harvard and MIT",Lemieux et al
EPI_ISL_460103,Massachusetts General Hospital,"Infectious Disease Program, Broad Institute of Harvard and MIT",Lemieux et al
EPI_ISL_460212,Massachusetts General Hospital,"Infectious Disease Program, Broad Institute of Harvard and MIT",Lemieux et al
EPI_ISL_460333,Massachusetts General Hospital,"Infectious Disease Program, Broad Institute of Harvard and MIT",Lemieux et al
EPI_ISL_460366,Massachusetts General Hospital,"Infectious Disease Program, Broad Institute of Harvard and MIT",Lemieux et al
EPI_ISL_460235,Massachusetts General Hospital,"Infectious Disease Program, Broad Institute of Harvard and MIT",Lemieux et al
EPI_ISL_460442,Massachusetts General Hospital,"Infectious Disease Program, Broad Institute of Harvard and MIT",Lemieux et al
EPI_ISL_460158,Massachusetts General Hospital,"Infectious Disease Program, Broad Institute of Harvard and MIT",Lemieux et al
EPI_ISL_460395,Massachusetts General Hospital,"Infectious Disease Program, Broad Institute of Harvard and MIT",Lemieux et al
EPI_ISL_460252,Massachusetts General Hospital,"Infectious Disease Program, Broad Institute of Harvard and MIT",Lemieux et al
EPI_ISL_460239,Massachusetts General Hospital,"Infectious Disease Program, Broad Institute of Harvard and MIT",Lemieux et al
EPI_ISL_460250,Massachusetts General Hospital,"Infectious Disease Program, Broad Institute of Harvard and MIT",Lemieux et al
EPI_ISL_460434,Massachusetts General Hospital,"Infectious Disease Program, Broad Institute of Harvard and MIT",Lemieux et al
EPI_ISL_460116,Massachusetts General Hospital,"Infectious Disease Program, Broad Institute of Harvard and MIT",Lemieux et al
EPI_ISL_460428,Massachusetts General Hospital,"Infectious Disease Program, Broad Institute of Harvard and MIT",Lemieux et al
EPI_ISL_460207,Massachusetts General Hospital,"Infectious Disease Program, Broad Institute of Harvard and MIT",Lemieux et al
EPI_ISL_460321,Massachusetts General Hospital,"Infectious Disease Program, Broad Institute of Harvard and MIT",Lemieux et al
EPI_ISL_460354,Massachusetts General Hospital,"Infectious Disease Program, Broad Institute of Harvard and MIT",Lemieux et al
EPI_ISL_460198,Massachusetts General Hospital,"Infectious Disease Program, Broad Institute of Harvard and MIT",Lemieux et al
EPI_ISL_460352,Massachusetts General Hospital,"Infectious Disease Program, Broad Institute of Harvard and MIT",Lemieux et al
EPI_ISL_460308,Massachusetts General Hospital,"Infectious Disease Program, Broad Institute of Harvard and MIT",Lemieux et al
EPI_ISL_460284,Massachusetts General Hospital,"Infectious Disease Program, Broad Institute of Harvard and MIT",Lemieux et al
EPI_ISL_460223,Massachusetts General Hospital,"Infectious Disease Program, Broad Institute of Harvard and MIT",Lemieux et al
EPI_ISL_460383,Massachusetts General Hospital,"Infectious Disease Program, Broad Institute of Harvard and MIT",Lemieux et al
EPI_ISL_460272,Massachusetts General Hospital,"Infectious Disease Program, Broad Institute of Harvard and MIT",Lemieux et al
EPI_ISL_460454,Massachusetts General Hospital,"Infectious Disease Program, Broad Institute of Harvard and MIT",Lemieux et al
EPI_ISL_460220,Massachusetts General Hospital,"Infectious Disease Program, Broad Institute of Harvard and MIT",Lemieux et al
EPI_ISL_460099,Massachusetts General Hospital,"Infectious Disease Program, Broad Institute of Harvard and MIT",Lemieux et al
EPI_ISL_460244,Massachusetts General Hospital,"Infectious Disease Program, Broad Institute of Harvard and MIT",Lemieux et al
EPI_ISL_460177,Massachusetts General Hospital,"Infectious Disease Program, Broad Institute of Harvard and MIT",Lemieux et al
EPI_ISL_460390,Massachusetts General Hospital,"Infectious Disease Program, Broad Institute of Harvard and MIT",Lemieux et al
EPI_ISL_460176,Massachusetts General Hospital,"Infectious Disease Program, Broad Institute of Harvard and MIT",Lemieux et al
EPI_ISL_460159,Massachusetts General Hospital,"Infectious Disease Program, Broad Institute of Harvard and MIT",Lemieux et al
EPI_ISL_460385,Massachusetts General Hospital,"Infectious Disease Program, Broad Institute of Harvard and MIT",Lemieux et al
EPI_ISL_460226,Massachusetts General Hospital,"Infectious Disease Program, Broad Institute of Harvard and MIT",Lemieux et al
EPI_ISL_460168,Massachusetts General Hospital,"Infectious Disease Program, Broad Institute of Harvard and MIT",Lemieux et al
EPI_ISL_460361,Massachusetts General Hospital,"Infectious Disease Program, Broad Institute of Harvard and MIT",Lemieux et al
EPI_ISL_460201,Massachusetts General Hospital,"Infectious Disease Program, Broad Institute of Harvard and MIT",Lemieux et al
EPI_ISL_460230,Massachusetts General Hospital,"Infectious Disease Program, Broad Institute of Harvard and MIT",Lemieux et al
EPI_ISL_460225,Massachusetts General Hospital,"Infectious Disease Program, Broad Institute of Harvard and MIT",Lemieux et al
EPI_ISL_460420,Massachusetts General Hospital,"Infectious Disease Program, Broad Institute of Harvard and MIT",Lemieux et al
EPI_ISL_460208,Massachusetts General Hospital,"Infectious Disease Program, Broad Institute of Harvard and MIT",Lemieux et al
EPI_ISL_460392,Massachusetts General Hospital,"Infectious Disease Program, Broad Institute of Harvard and MIT",Lemieux et al
EPI_ISL_460227,Massachusetts General Hospital,"Infectious Disease Program, Broad Institute of Harvard and MIT",Lemieux et al
EPI_ISL_460441,Massachusetts General Hospital,"Infectious Disease Program, Broad Institute of Harvard and MIT",Lemieux et al
EPI_ISL_460286,Massachusetts General Hospital,"Infectious Disease Program, Broad Institute of Harvard and MIT",Lemieux et al
EPI_ISL_460110,Massachusetts General Hospital,"Infectious Disease Program, Broad Institute of Harvard and MIT",Lemieux et al
EPI_ISL_460204,Massachusetts General Hospital,"Infectious Disease Program, Broad Institute of Harvard and MIT",Lemieux et al
EPI_ISL_460185,Massachusetts General Hospital,"Infectious Disease Program, Broad Institute of Harvard and MIT",Lemieux et al
EPI_ISL_460306,Massachusetts General Hospital,"Infectious Disease Program, Broad Institute of Harvard and MIT",Lemieux et al
EPI_ISL_460247,Massachusetts General Hospital,"Infectious Disease Program, Broad Institute of Harvard and MIT",Lemieux et al
EPI_ISL_460343,Massachusetts General Hospital,"Infectious Disease Program, Broad Institute of Harvard and MIT",Lemieux et al
EPI_ISL_460427,Massachusetts General Hospital,"Infectious Disease Program, Broad Institute of Harvard and MIT",Lemieux et al
EPI_ISL_460400,Massachusetts General Hospital,"Infectious Disease Program, Broad Institute of Harvard and MIT",Lemieux et al
EPI_ISL_460350,Massachusetts General Hospital,"Infectious Disease Program, Broad Institute of Harvard and MIT",Lemieux et al
EPI_ISL_460459,Massachusetts General Hospital,"Infectious Disease Program, Broad Institute of Harvard and MIT",Lemieux et al
EPI_ISL_460258,Massachusetts General Hospital,"Infectious Disease Program, Broad Institute of Harvard and MIT",Lemieux et al
EPI_ISL_460156,Massachusetts General Hospital,"Infectious Disease Program, Broad Institute of Harvard and MIT",Lemieux et al
EPI_ISL_460445,Massachusetts General Hospital,"Infectious Disease Program, Broad Institute of Harvard and MIT",Lemieux et al
EPI_ISL_460376,Massachusetts General Hospital,"Infectious Disease Program, Broad Institute of Harvard and MIT",Lemieux et al
EPI_ISL_460398,Massachusetts General Hospital,"Infectious Disease Program, Broad Institute of Harvard and MIT",Lemieux et al
EPI_ISL_460253,Massachusetts General Hospital,"Infectious Disease Program, Broad Institute of Harvard and MIT",Lemieux et al
EPI_ISL_460347,Massachusetts General Hospital,"Infectious Disease Program, Broad Institute of Harvard and MIT",Lemieux et al
EPI_ISL_460415,Massachusetts General Hospital,"Infectious Disease Program, Broad Institute of Harvard and MIT",Lemieux et al
EPI_ISL_460224,Massachusetts General Hospital,"Infectious Disease Program, Broad Institute of Harvard and MIT",Lemieux et al
EPI_ISL_460262,Massachusetts General Hospital,"Infectious Disease Program, Broad Institute of Harvard and MIT",Lemieux et al
EPI_ISL_460458,Massachusetts General Hospital,"Infectious Disease Program, Broad Institute of Harvard and MIT",Lemieux et al
EPI_ISL_460344,Massachusetts General Hospital,"Infectious Disease Program, Broad Institute of Harvard and MIT",Lemieux et al
EPI_ISL_460178,Massachusetts General Hospital,"Infectious Disease Program, Broad Institute of Harvard and MIT",Lemieux et al
EPI_ISL_460436,Massachusetts General Hospital,"Infectious Disease Program, Broad Institute of Harvard and MIT",Lemieux et al
EPI_ISL_460381,Massachusetts General Hospital,"Infectious Disease Program, Broad Institute of Harvard and MIT",Lemieux et al
EPI_ISL_460413,Massachusetts General Hospital,"Infectious Disease Program, Broad Institute of Harvard and MIT",Lemieux et al
EPI_ISL_460460,Massachusetts General Hospital,"Infectious Disease Program, Broad Institute of Harvard and MIT",Lemieux et al
EPI_ISL_460275,Massachusetts General Hospital,"Infectious Disease Program, Broad Institute of Harvard and MIT",Lemieux et al
EPI_ISL_460452,Massachusetts General Hospital,"Infectious Disease Program, Broad Institute of Harvard and MIT",Lemieux et al
EPI_ISL_460216,Massachusetts General Hospital,"Infectious Disease Program, Broad Institute of Harvard and MIT",Lemieux et al
EPI_ISL_460182,Massachusetts General Hospital,"Infectious Disease Program, Broad Institute of Harvard and MIT",Lemieux et al
EPI_ISL_460138,Massachusetts General Hospital,"Infectious Disease Program, Broad Institute of Harvard and MIT",Lemieux et al
EPI_ISL_460363,Massachusetts General Hospital,"Infectious Disease Program, Broad Institute of Harvard and MIT",Lemieux et al
EPI_ISL_460338,Massachusetts General Hospital,"Infectious Disease Program, Broad Institute of Harvard and MIT",Lemieux et al
EPI_ISL_460456,Massachusetts General Hospital,"Infectious Disease Program, Broad Institute of Harvard and MIT",Lemieux et al
EPI_ISL_460349,Massachusetts General Hospital,"Infectious Disease Program, Broad Institute of Harvard and MIT",Lemieux et al
EPI_ISL_460232,Massachusetts General Hospital,"Infectious Disease Program, Broad Institute of Harvard and MIT",Lemieux et al
EPI_ISL_460424,Massachusetts General Hospital,"Infectious Disease Program, Broad Institute of Harvard and MIT",Lemieux et al
EPI_ISL_460380,Massachusetts General Hospital,"Infectious Disease Program, Broad Institute of Harvard and MIT",Lemieux et al
EPI_ISL_460125,Massachusetts General Hospital,"Infectious Disease Program, Broad Institute of Harvard and MIT",Lemieux et al
EPI_ISL_460186,Massachusetts General Hospital,"Infectious Disease Program, Broad Institute of Harvard and MIT",Lemieux et al
EPI_ISL_460423,Massachusetts General Hospital,"Infectious Disease Program, Broad Institute of Harvard and MIT",Lemieux et al
EPI_ISL_460285,Massachusetts General Hospital,"Infectious Disease Program, Broad Institute of Harvard and MIT",Lemieux et al
EPI_ISL_460166,Massachusetts General Hospital,"Infectious Disease Program, Broad Institute of Harvard and MIT",Lemieux et al
EPI_ISL_460097,Massachusetts General Hospital,"Infectious Disease Program, Broad Institute of Harvard and MIT",Lemieux et al
EPI_ISL_460140,Massachusetts General Hospital,"Infectious Disease Program, Broad Institute of Harvard and MIT",Lemieux et al
EPI_ISL_460180,Massachusetts General Hospital,"Infectious Disease Program, Broad Institute of Harvard and MIT",Lemieux et al
EPI_ISL_460312,Massachusetts General Hospital,"Infectious Disease Program, Broad Institute of Harvard and MIT",Lemieux et al
EPI_ISL_460211,Massachusetts General Hospital,"Infectious Disease Program, Broad Institute of Harvard and MIT",Lemieux et al
EPI_ISL_460399,Massachusetts General Hospital,"Infectious Disease Program, Broad Institute of Harvard and MIT",Lemieux et al
EPI_ISL_460192,Massachusetts General Hospital,"Infectious Disease Program, Broad Institute of Harvard and MIT",Lemieux et al
EPI_ISL_460273,Massachusetts General Hospital,"Infectious Disease Program, Broad Institute of Harvard and MIT",Lemieux et al
EPI_ISL_460426,Massachusetts General Hospital,"Infectious Disease Program, Broad Institute of Harvard and MIT",Lemieux et al
EPI_ISL_460337,Massachusetts General Hospital,"Infectious Disease Program, Broad Institute of Harvard and MIT",Lemieux et al
EPI_ISL_460276,Massachusetts General Hospital,"Infectious Disease Program, Broad Institute of Harvard and MIT",Lemieux et al
EPI_ISL_460194,Massachusetts General Hospital,"Infectious Disease Program, Broad Institute of Harvard and MIT",Lemieux et al
EPI_ISL_460115,Massachusetts General Hospital,"Infectious Disease Program, Broad Institute of Harvard and MIT",Lemieux et al
EPI_ISL_460317,Massachusetts General Hospital,"Infectious Disease Program, Broad Institute of Harvard and MIT",Lemieux et al
EPI_ISL_460295,Massachusetts General Hospital,"Infectious Disease Program, Broad Institute of Harvard and MIT",Lemieux et al
EPI_ISL_460279,Massachusetts General Hospital,"Infectious Disease Program, Broad Institute of Harvard and MIT",Lemieux et al
EPI_ISL_460314,Massachusetts General Hospital,"Infectious Disease Program, Broad Institute of Harvard and MIT",Lemieux et al
EPI_ISL_460382,Massachusetts General Hospital,"Infectious Disease Program, Broad Institute of Harvard and MIT",Lemieux et al
EPI_ISL_460163,Massachusetts General Hospital,"Infectious Disease Program, Broad Institute of Harvard and MIT",Lemieux et al
EPI_ISL_460161,Massachusetts General Hospital,"Infectious Disease Program, Broad Institute of Harvard and MIT",Lemieux et al
EPI_ISL_460270,Massachusetts General Hospital,"Infectious Disease Program, Broad Institute of Harvard and MIT",Lemieux et al
EPI_ISL_460134,Massachusetts General Hospital,"Infectious Disease Program, Broad Institute of Harvard and MIT",Lemieux et al
EPI_ISL_460396,Massachusetts General Hospital,"Infectious Disease Program, Broad Institute of Harvard and MIT",Lemieux et al
EPI_ISL_460205,Massachusetts General Hospital,"Infectious Disease Program, Broad Institute of Harvard and MIT",Lemieux et al
EPI_ISL_460340,Massachusetts General Hospital,"Infectious Disease Program, Broad Institute of Harvard and MIT",Lemieux et al
EPI_ISL_460393,Massachusetts General Hospital,"Infectious Disease Program, Broad Institute of Harvard and MIT",Lemieux et al
EPI_ISL_460289,Massachusetts General Hospital,"Infectious Disease Program, Broad Institute of Harvard and MIT",Lemieux et al
EPI_ISL_460129,Massachusetts General Hospital,"Infectious Disease Program, Broad Institute of Harvard and MIT",Lemieux et al
EPI_ISL_460137,Massachusetts General Hospital,"Infectious Disease Program, Broad Institute of Harvard and MIT",Lemieux et al
EPI_ISL_460189,Massachusetts General Hospital,"Infectious Disease Program, Broad Institute of Harvard and MIT",Lemieux et al
EPI_ISL_460443,Massachusetts General Hospital,"Infectious Disease Program, Broad Institute of Harvard and MIT",Lemieux et al
EPI_ISL_460412,Massachusetts General Hospital,"Infectious Disease Program, Broad Institute of Harvard and MIT",Lemieux et al
EPI_ISL_460327,Massachusetts General Hospital,"Infectious Disease Program, Broad Institute of Harvard and MIT",Lemieux et al
EPI_ISL_460148,Massachusetts General Hospital,"Infectious Disease Program, Broad Institute of Harvard and MIT",Lemieux et al
EPI_ISL_460287,Massachusetts General Hospital,"Infectious Disease Program, Broad Institute of Harvard and MIT",Lemieux et al
EPI_ISL_460282,Massachusetts General Hospital,"Infectious Disease Program, Broad Institute of Harvard and MIT",Lemieux et al
EPI_ISL_460419,Massachusetts General Hospital,"Infectious Disease Program, Broad Institute of Harvard and MIT",Lemieux et al
EPI_ISL_460386,Massachusetts General Hospital,"Infectious Disease Program, Broad Institute of Harvard and MIT",Lemieux et al
EPI_ISL_460298,Massachusetts General Hospital,"Infectious Disease Program, Broad Institute of Harvard and MIT",Lemieux et al
EPI_ISL_460254,Massachusetts General Hospital,"Infectious Disease Program, Broad Institute of Harvard and MIT",Lemieux et al
EPI_ISL_460139,Massachusetts General Hospital,"Infectious Disease Program, Broad Institute of Harvard and MIT",Lemieux et al
EPI_ISL_460197,Massachusetts General Hospital,"Infectious Disease Program, Broad Institute of Harvard and MIT",Lemieux et al
EPI_ISL_460330,Massachusetts General Hospital,"Infectious Disease Program, Broad Institute of Harvard and MIT",Lemieux et al
EPI_ISL_460120,Massachusetts General Hospital,"Infectious Disease Program, Broad Institute of Harvard and MIT",Lemieux et al
EPI_ISL_460256,Massachusetts General Hospital,"Infectious Disease Program, Broad Institute of Harvard and MIT",Lemieux et al
EPI_ISL_460402,Massachusetts General Hospital,"Infectious Disease Program, Broad Institute of Harvard and MIT",Lemieux et al
EPI_ISL_460217,Massachusetts General Hospital,"Infectious Disease Program, Broad Institute of Harvard and MIT",Lemieux et al
EPI_ISL_460248,Massachusetts General Hospital,"Infectious Disease Program, Broad Institute of Harvard and MIT",Lemieux et al
EPI_ISL_460135,Massachusetts General Hospital,"Infectious Disease Program, Broad Institute of Harvard and MIT",Lemieux et al
EPI_ISL_460377,Massachusetts General Hospital,"Infectious Disease Program, Broad Institute of Harvard and MIT",Lemieux et al
EPI_ISL_460307,Massachusetts General Hospital,"Infectious Disease Program, Broad Institute of Harvard and MIT",Lemieux et al
EPI_ISL_460328,Massachusetts General Hospital,"Infectious Disease Program, Broad Institute of Harvard and MIT",Lemieux et al
EPI_ISL_460165,Massachusetts General Hospital,"Infectious Disease Program, Broad Institute of Harvard and MIT",Lemieux et al
EPI_ISL_460296,Massachusetts General Hospital,"Infectious Disease Program, Broad Institute of Harvard and MIT",Lemieux et al
EPI_ISL_460190,Massachusetts General Hospital,"Infectious Disease Program, Broad Institute of Harvard and MIT",Lemieux et al
EPI_ISL_460356,Massachusetts General Hospital,"Infectious Disease Program, Broad Institute of Harvard and MIT",Lemieux et al
EPI_ISL_460341,Massachusetts General Hospital,"Infectious Disease Program, Broad Institute of Harvard and MIT",Lemieux et al
EPI_ISL_460153,Massachusetts General Hospital,"Infectious Disease Program, Broad Institute of Harvard and MIT",Lemieux et al
EPI_ISL_460388,Massachusetts General Hospital,"Infectious Disease Program, Broad Institute of Harvard and MIT",Lemieux et al
EPI_ISL_460118,Massachusetts General Hospital,"Infectious Disease Program, Broad Institute of Harvard and MIT",Lemieux et al
EPI_ISL_460465,Massachusetts General Hospital,"Infectious Disease Program, Broad Institute of Harvard and MIT",Lemieux et al
EPI_ISL_460231,Massachusetts General Hospital,"Infectious Disease Program, Broad Institute of Harvard and MIT",Lemieux et al
EPI_ISL_460267,Massachusetts General Hospital,"Infectious Disease Program, Broad Institute of Harvard and MIT",Lemieux et al
EPI_ISL_460146,Massachusetts General Hospital,"Infectious Disease Program, Broad Institute of Harvard and MIT",Lemieux et al
EPI_ISL_460406,Massachusetts General Hospital,"Infectious Disease Program, Broad Institute of Harvard and MIT",Lemieux et al
EPI_ISL_460132,Massachusetts General Hospital,"Infectious Disease Program, Broad Institute of Harvard and MIT",Lemieux et al
EPI_ISL_460257,Massachusetts General Hospital,"Infectious Disease Program, Broad Institute of Harvard and MIT",Lemieux et al
EPI_ISL_460414,Massachusetts General Hospital,"Infectious Disease Program, Broad Institute of Harvard and MIT",Lemieux et al
EPI_ISL_460187,Massachusetts General Hospital,"Infectious Disease Program, Broad Institute of Harvard and MIT",Lemieux et al
EPI_ISL_460162,Massachusetts General Hospital,"Infectious Disease Program, Broad Institute of Harvard and MIT",Lemieux et al
EPI_ISL_460215,Massachusetts General Hospital,"Infectious Disease Program, Broad Institute of Harvard and MIT",Lemieux et al
EPI_ISL_460403,Massachusetts General Hospital,"Infectious Disease Program, Broad Institute of Harvard and MIT",Lemieux et al
EPI_ISL_460191,Massachusetts General Hospital,"Infectious Disease Program, Broad Institute of Harvard and MIT",Lemieux et al
EPI_ISL_460422,Massachusetts General Hospital,"Infectious Disease Program, Broad Institute of Harvard and MIT",Lemieux et al
EPI_ISL_460336,Massachusetts General Hospital,"Infectious Disease Program, Broad Institute of Harvard and MIT",Lemieux et al
EPI_ISL_460268,Massachusetts General Hospital,"Infectious Disease Program, Broad Institute of Harvard and MIT",Lemieux et al
EPI_ISL_460358,Massachusetts General Hospital,"Infectious Disease Program, Broad Institute of Harvard and MIT",Lemieux et al
EPI_ISL_460357,Massachusetts General Hospital,"Infectious Disease Program, Broad Institute of Harvard and MIT",Lemieux et al
EPI_ISL_460233,Massachusetts General Hospital,"Infectious Disease Program, Broad Institute of Harvard and MIT",Lemieux et al
EPI_ISL_460293,Massachusetts General Hospital,"Infectious Disease Program, Broad Institute of Harvard and MIT",Lemieux et al
EPI_ISL_460130,Massachusetts General Hospital,"Infectious Disease Program, Broad Institute of Harvard and MIT",Lemieux et al
EPI_ISL_460106,Massachusetts General Hospital,"Infectious Disease Program, Broad Institute of Harvard and MIT",Lemieux et al
EPI_ISL_460112,Massachusetts General Hospital,"Infectious Disease Program, Broad Institute of Harvard and MIT",Lemieux et al
EPI_ISL_460123,Massachusetts General Hospital,"Infectious Disease Program, Broad Institute of Harvard and MIT",Lemieux et al
EPI_ISL_460278,Massachusetts General Hospital,"Infectious Disease Program, Broad Institute of Harvard and MIT",Lemieux et al
EPI_ISL_460277,Massachusetts General Hospital,"Infectious Disease Program, Broad Institute of Harvard and MIT",Lemieux et al
EPI_ISL_460246,Massachusetts General Hospital,"Infectious Disease Program, Broad Institute of Harvard and MIT",Lemieux et al
EPI_ISL_460315,Massachusetts General Hospital,"Infectious Disease Program, Broad Institute of Harvard and MIT",Lemieux et al
EPI_ISL_460323,Massachusetts General Hospital,"Infectious Disease Program, Broad Institute of Harvard and MIT",Lemieux et al
EPI_ISL_467850,Quest Diagnostics,Quest Diagnostics,Anderson et al
EPI_ISL_467851,Quest Diagnostics,Quest Diagnostics,Anderson et al
EPI_ISL_467852,Quest Diagnostics,Quest Diagnostics,Anderson et al
EPI_ISL_467853,Quest Diagnostics,Quest Diagnostics,Anderson et al
EPI_ISL_467854,Quest Diagnostics,Quest Diagnostics,Anderson et al
EPI_ISL_467855,Quest Diagnostics,Quest Diagnostics,Anderson et al
EPI_ISL_467856,Quest Diagnostics,Quest Diagnostics,Anderson et al
EPI_ISL_467857,Quest Diagnostics,Quest Diagnostics,Anderson et al
EPI_ISL_467858,Quest Diagnostics,Quest Diagnostics,Anderson et al
EPI_ISL_467859,Quest Diagnostics,Quest Diagnostics,Anderson et al
EPI_ISL_467860,Quest Diagnostics,Quest Diagnostics,Anderson et al
EPI_ISL_467861,Quest Diagnostics,Quest Diagnostics,Anderson et al
EPI_ISL_467862,Quest Diagnostics,Quest Diagnostics,Anderson et al
EPI_ISL_467863,Quest Diagnostics,Quest Diagnostics,Anderson et al
EPI_ISL_467864,Quest Diagnostics,Quest Diagnostics,Anderson et al
EPI_ISL_467865,Quest Diagnostics,Quest Diagnostics,Anderson et al
EPI_ISL_467866,Quest Diagnostics,Quest Diagnostics,Anderson et al
EPI_ISL_409067,Massachusetts Department of Public Health,"Pathogen Discovery, Respiratory Viruses Branch, Division of Viral Diseases, Centers for Disease Control and Prevention",Clinton R. Paden et al
EPI_ISL_424843,MA State Public Health Laboratory,"Pathogen Discovery, Respiratory Viruses Branch, Division of Viral Diseases, Centers for Disease Control and Prevention",Yan Li et al
EPI_ISL_424913,MA State Public Health Laboratory,"Pathogen Discovery, Respiratory Viruses Branch, Division of Viral Diseases, Centers for Disease Control and Prevention",Ying Tao et al
EPI_ISL_424914,MA State Public Health Laboratory,"Pathogen Discovery, Respiratory Viruses Branch, Division of Viral Diseases, Centers for Disease Control and Prevention",Ying Tao et al
EPI_ISL_424915,MA State Public Health Laboratory,"Pathogen Discovery, Respiratory Viruses Branch, Division of Viral Diseases, Centers for Disease Control and Prevention",Ying Tao et al
EPI_ISL_424916,MA State Public Health Laboratory,"Pathogen Discovery, Respiratory Viruses Branch, Division of Viral Diseases, Centers for Disease Control and Prevention",Ying Tao et al
EPI_ISL_424917,MA State Public Health Laboratory,"Pathogen Discovery, Respiratory Viruses Branch, Division of Viral Diseases, Centers for Disease Control and Prevention",Ying Tao et al
EPI_ISL_424918,MA State Public Health Laboratory,"Pathogen Discovery, Respiratory Viruses Branch, Division of Viral Diseases, Centers for Disease Control and Prevention",Ying Tao et al
EPI_ISL_424919,MA State Public Health Laboratory,"Pathogen Discovery, Respiratory Viruses Branch, Division of Viral Diseases, Centers for Disease Control and Prevention",Ying Tao et al
EPI_ISL_424920,MA State Public Health Laboratory,"Pathogen Discovery, Respiratory Viruses Branch, Division of Viral Diseases, Centers for Disease Control and Prevention",Ying Tao et al
EPI_ISL_424844,MA State Public Health Laboratory,"Pathogen Discovery, Respiratory Viruses Branch, Division of Viral Diseases, Centers for Disease Control and Prevention",Yan Li et al
EPI_ISL_424845,MA State Public Health Laboratory,"Pathogen Discovery, Respiratory Viruses Branch, Division of Viral Diseases, Centers for Disease Control and Prevention",Yan Li et al
EPI_ISL_424846,MA State Public Health Laboratory,"Pathogen Discovery, Respiratory Viruses Branch, Division of Viral Diseases, Centers for Disease Control and Prevention",Yan Li et al
EPI_ISL_424847,MA State Public Health Laboratory,"Pathogen Discovery, Respiratory Viruses Branch, Division of Viral Diseases, Centers for Disease Control and Prevention",Yan Li et al
EPI_ISL_424908,MA State Public Health Laboratory,"Pathogen Discovery, Respiratory Viruses Branch, Division of Viral Diseases, Centers for Disease Control and Prevention",Ying Tao et al
EPI_ISL_424909,MA State Public Health Laboratory,"Pathogen Discovery, Respiratory Viruses Branch, Division of Viral Diseases, Centers for Disease Control and Prevention",Ying Tao et al
EPI_ISL_424910,MA State Public Health Laboratory,"Pathogen Discovery, Respiratory Viruses Branch, Division of Viral Diseases, Centers for Disease Control and Prevention",Ying Tao et al
EPI_ISL_424911,MA State Public Health Laboratory,"Pathogen Discovery, Respiratory Viruses Branch, Division of Viral Diseases, Centers for Disease Control and Prevention",Ying Tao et al
EPI_ISL_424912,MA State Public Health Laboratory,"Pathogen Discovery, Respiratory Viruses Branch, Division of Viral Diseases, Centers for Disease Control and Prevention",Ying Tao et al
EPI_ISL_447843,MD DOH Laboratories Administration,"Pathogen Discovery, Respiratory Viruses Branch, Division of Viral Diseases, Centers for Disease Control and Prevention",Krista Queen et al
EPI_ISL_434689,Johns Hopkins Hospital Department of Pathology,Johns Hopkins Hospital Department of Pathology,Peter M. Thielen et al
EPI_ISL_434690,Johns Hopkins Hospital Department of Pathology,Johns Hopkins Hospital Department of Pathology,Peter M. Thielen et al
EPI_ISL_434682,Johns Hopkins Hospital Department of Pathology,Johns Hopkins Hospital Department of Pathology,Peter M. Thielen et al
EPI_ISL_457790,Johns Hopkins Hospital Department of Pathology,Johns Hopkins Hospital Department of Pathology,Peter M. Thielen et al
EPI_ISL_457751,Johns Hopkins Hospital Department of Pathology,Johns Hopkins Hospital Department of Pathology,Peter M. Thielen et al
EPI_ISL_434683,Johns Hopkins Hospital Department of Pathology,Johns Hopkins Hospital Department of Pathology,Peter M. Thielen et al
EPI_ISL_434684,Johns Hopkins Hospital Department of Pathology,Johns Hopkins Hospital Department of Pathology,Peter M. Thielen et al
EPI_ISL_434685,Johns Hopkins Hospital Department of Pathology,Johns Hopkins Hospital Department of Pathology,Peter M. Thielen et al
EPI_ISL_438222,Johns Hopkins Hospital Department of Pathology,Johns Hopkins Hospital Department of Pathology,Peter M. Thielen et al
EPI_ISL_438224,Johns Hopkins Hospital Department of Pathology,Johns Hopkins Hospital Department of Pathology,Peter M. Thielen et al
EPI_ISL_457752,Johns Hopkins Hospital Department of Pathology,Johns Hopkins Hospital Department of Pathology,Peter M. Thielen et al
EPI_ISL_434686,Johns Hopkins Hospital Department of Pathology,Johns Hopkins Hospital Department of Pathology,Peter M. Thielen et al
EPI_ISL_457789,Johns Hopkins Hospital Department of Pathology,Johns Hopkins Hospital Department of Pathology,Peter M. Thielen et al
EPI_ISL_438225,Johns Hopkins Hospital Department of Pathology,Johns Hopkins Hospital Department of Pathology,Peter M. Thielen et al
EPI_ISL_438226,Johns Hopkins Hospital Department of Pathology,Johns Hopkins Hospital Department of Pathology,Peter M. Thielen et al
EPI_ISL_434586,Johns Hopkins Hospital Department of Pathology,Johns Hopkins Hospital Department of Pathology,Peter M. Thielen et al
EPI_ISL_434587,Johns Hopkins Hospital Department of Pathology,Johns Hopkins Hospital Department of Pathology,Peter M. Thielen et al
EPI_ISL_434588,Johns Hopkins Hospital Department of Pathology,Johns Hopkins Hospital Department of Pathology,Peter M. Thielen et al
EPI_ISL_457754,Johns Hopkins Hospital Department of Pathology,Johns Hopkins Hospital Department of Pathology,Peter M. Thielen et al
EPI_ISL_434638,Johns Hopkins Hospital Department of Pathology,Johns Hopkins Hospital Department of Pathology,Peter M. Thielen et al
EPI_ISL_434640,Johns Hopkins Hospital Department of Pathology,Johns Hopkins Hospital Department of Pathology,Peter M. Thielen et al
EPI_ISL_457791,Johns Hopkins Hospital Department of Pathology,Johns Hopkins Hospital Department of Pathology,Peter M. Thielen et al
EPI_ISL_457792,Johns Hopkins Hospital Department of Pathology,Johns Hopkins Hospital Department of Pathology,Peter M. Thielen et al
EPI_ISL_457794,Johns Hopkins Hospital Department of Pathology,Johns Hopkins Hospital Department of Pathology,Peter M. Thielen et al
EPI_ISL_457795,Johns Hopkins Hospital Department of Pathology,Johns Hopkins Hospital Department of Pathology,Peter M. Thielen et al
EPI_ISL_457798,Johns Hopkins Hospital Department of Pathology,Johns Hopkins Hospital Department of Pathology,Peter M. Thielen et al
EPI_ISL_457799,Johns Hopkins Hospital Department of Pathology,Johns Hopkins Hospital Department of Pathology,Peter M. Thielen et al
EPI_ISL_457800,Johns Hopkins Hospital Department of Pathology,Johns Hopkins Hospital Department of Pathology,Peter M. Thielen et al
EPI_ISL_457802,Johns Hopkins Hospital Department of Pathology,Johns Hopkins Hospital Department of Pathology,Peter M. Thielen et al
EPI_ISL_457803,Johns Hopkins Hospital Department of Pathology,Johns Hopkins Hospital Department of Pathology,Peter M. Thielen et al
EPI_ISL_457804,Johns Hopkins Hospital Department of Pathology,Johns Hopkins Hospital Department of Pathology,Peter M. Thielen et al
EPI_ISL_457806,Johns Hopkins Hospital Department of Pathology,Johns Hopkins Hospital Department of Pathology,Peter M. Thielen et al
EPI_ISL_457807,Johns Hopkins Hospital Department of Pathology,Johns Hopkins Hospital Department of Pathology,Peter M. Thielen et al
EPI_ISL_457808,Johns Hopkins Hospital Department of Pathology,Johns Hopkins Hospital Department of Pathology,Peter M. Thielen et al
EPI_ISL_438227,Johns Hopkins Hospital Department of Pathology,Johns Hopkins Hospital Department of Pathology,Peter M. Thielen et al
EPI_ISL_438228,Johns Hopkins Hospital Department of Pathology,Johns Hopkins Hospital Department of Pathology,Peter M. Thielen et al
EPI_ISL_438233,Johns Hopkins Hospital Department of Pathology,Johns Hopkins Hospital Department of Pathology,Peter M. Thielen et al
EPI_ISL_438234,Johns Hopkins Hospital Department of Pathology,Johns Hopkins Hospital Department of Pathology,Peter M. Thielen et al
EPI_ISL_457755,Johns Hopkins Hospital Department of Pathology,Johns Hopkins Hospital Department of Pathology,Peter M. Thielen et al
EPI_ISL_438235,Johns Hopkins Hospital Department of Pathology,Johns Hopkins Hospital Department of Pathology,Peter M. Thielen et al
EPI_ISL_438236,Johns Hopkins Hospital Department of Pathology,Johns Hopkins Hospital Department of Pathology,Peter M. Thielen et al
EPI_ISL_438238,Johns Hopkins Hospital Department of Pathology,Johns Hopkins Hospital Department of Pathology,Peter M. Thielen et al
EPI_ISL_438239,Johns Hopkins Hospital Department of Pathology,Johns Hopkins Hospital Department of Pathology,Peter M. Thielen et al
EPI_ISL_438240,Johns Hopkins Hospital Department of Pathology,Johns Hopkins Hospital Department of Pathology,Peter M. Thielen et al
EPI_ISL_457756,Johns Hopkins Hospital Department of Pathology,Johns Hopkins Hospital Department of Pathology,Peter M. Thielen et al
EPI_ISL_438241,Johns Hopkins Hospital Department of Pathology,Johns Hopkins Hospital Department of Pathology,Peter M. Thielen et al
EPI_ISL_457758,Johns Hopkins Hospital Department of Pathology,Johns Hopkins Hospital Department of Pathology,Peter M. Thielen et al
EPI_ISL_457759,Johns Hopkins Hospital Department of Pathology,Johns Hopkins Hospital Department of Pathology,Peter M. Thielen et al
EPI_ISL_457761,Johns Hopkins Hospital Department of Pathology,Johns Hopkins Hospital Department of Pathology,Peter M. Thielen et al
EPI_ISL_457762,Johns Hopkins Hospital Department of Pathology,Johns Hopkins Hospital Department of Pathology,Peter M. Thielen et al
EPI_ISL_457763,Johns Hopkins Hospital Department of Pathology,Johns Hopkins Hospital Department of Pathology,Peter M. Thielen et al
EPI_ISL_438246,Johns Hopkins Hospital Department of Pathology,Johns Hopkins Hospital Department of Pathology,Peter M. Thielen et al
EPI_ISL_438247,Johns Hopkins Hospital Department of Pathology,Johns Hopkins Hospital Department of Pathology,Peter M. Thielen et al
EPI_ISL_457764,Johns Hopkins Hospital Department of Pathology,Johns Hopkins Hospital Department of Pathology,Peter M. Thielen et al
EPI_ISL_457765,Johns Hopkins Hospital Department of Pathology,Johns Hopkins Hospital Department of Pathology,Peter M. Thielen et al
EPI_ISL_457766,Johns Hopkins Hospital Department of Pathology,Johns Hopkins Hospital Department of Pathology,Peter M. Thielen et al
EPI_ISL_457767,Johns Hopkins Hospital Department of Pathology,Johns Hopkins Hospital Department of Pathology,Peter M. Thielen et al
EPI_ISL_457768,Johns Hopkins Hospital Department of Pathology,Johns Hopkins Hospital Department of Pathology,Peter M. Thielen et al
EPI_ISL_457769,Johns Hopkins Hospital Department of Pathology,Johns Hopkins Hospital Department of Pathology,Peter M. Thielen et al
EPI_ISL_457811,Johns Hopkins Hospital Department of Pathology,Johns Hopkins Hospital Department of Pathology,Peter M. Thielen et al
EPI_ISL_457812,Johns Hopkins Hospital Department of Pathology,Johns Hopkins Hospital Department of Pathology,Peter M. Thielen et al
EPI_ISL_457813,Johns Hopkins Hospital Department of Pathology,Johns Hopkins Hospital Department of Pathology,Peter M. Thielen et al
EPI_ISL_457815,Johns Hopkins Hospital Department of Pathology,Johns Hopkins Hospital Department of Pathology,Peter M. Thielen et al
EPI_ISL_457816,Johns Hopkins Hospital Department of Pathology,Johns Hopkins Hospital Department of Pathology,Peter M. Thielen et al
EPI_ISL_457817,Johns Hopkins Hospital Department of Pathology,Johns Hopkins Hospital Department of Pathology,Peter M. Thielen et al
EPI_ISL_457818,Johns Hopkins Hospital Department of Pathology,Johns Hopkins Hospital Department of Pathology,Peter M. Thielen et al
EPI_ISL_457819,Johns Hopkins Hospital Department of Pathology,Johns Hopkins Hospital Department of Pathology,Peter M. Thielen et al
EPI_ISL_457820,Johns Hopkins Hospital Department of Pathology,Johns Hopkins Hospital Department of Pathology,Peter M. Thielen et al
EPI_ISL_457821,Johns Hopkins Hospital Department of Pathology,Johns Hopkins Hospital Department of Pathology,Peter M. Thielen et al
EPI_ISL_457777,Johns Hopkins Hospital Department of Pathology,Johns Hopkins Hospital Department of Pathology,Peter M. Thielen et al
EPI_ISL_457779,Johns Hopkins Hospital Department of Pathology,Johns Hopkins Hospital Department of Pathology,Peter M. Thielen et al
EPI_ISL_457780,Johns Hopkins Hospital Department of Pathology,Johns Hopkins Hospital Department of Pathology,Peter M. Thielen et al
EPI_ISL_457782,Johns Hopkins Hospital Department of Pathology,Johns Hopkins Hospital Department of Pathology,Peter M. Thielen et al
EPI_ISL_457783,Johns Hopkins Hospital Department of Pathology,Johns Hopkins Hospital Department of Pathology,Peter M. Thielen et al
EPI_ISL_457784,Johns Hopkins Hospital Department of Pathology,Johns Hopkins Hospital Department of Pathology,Peter M. Thielen et al
EPI_ISL_457785,Johns Hopkins Hospital Department of Pathology,Johns Hopkins Hospital Department of Pathology,Peter M. Thielen et al
EPI_ISL_457786,Johns Hopkins Hospital Department of Pathology,Johns Hopkins Hospital Department of Pathology,Peter M. Thielen et al
EPI_ISL_457787,Johns Hopkins Hospital Department of Pathology,Johns Hopkins Hospital Department of Pathology,Peter M. Thielen et al
EPI_ISL_457788,Johns Hopkins Hospital Department of Pathology,Johns Hopkins Hospital Department of Pathology,Peter M. Thielen et al
EPI_ISL_467867,Quest Diagnostics,Quest Diagnostics,Anderson et al
EPI_ISL_454422,Maryland Department of Health Laboratories Administration,Maryland Department of Health Laboratories Administration,MDH Laboratories Administration et al
EPI_ISL_454423,Maryland Department of Health Laboratories Administration,Maryland Department of Health Laboratories Administration,MDH Laboratories Administration et al
EPI_ISL_454424,Maryland Department of Health Laboratories Administration,Maryland Department of Health Laboratories Administration,MDH Laboratories Administration et al
EPI_ISL_454425,Maryland Department of Health Laboratories Administration,Maryland Department of Health Laboratories Administration,MDH Laboratories Administration et al
EPI_ISL_454426,Maryland Department of Health Laboratories Administration,Maryland Department of Health Laboratories Administration,MDH Laboratories Administration et al
EPI_ISL_454427,Maryland Department of Health Laboratories Administration,Maryland Department of Health Laboratories Administration,MDH Laboratories Administration et al
EPI_ISL_454428,Maryland Department of Health Laboratories Administration,Maryland Department of Health Laboratories Administration,MDH Laboratories Administration et al
EPI_ISL_454432,Maryland Department of Health Laboratories Administration,Maryland Department of Health Laboratories Administration,MDH Laboratories Administration et al
EPI_ISL_454434,Maryland Department of Health Laboratories Administration,Maryland Department of Health Laboratories Administration,MDH Laboratories Administration et al
EPI_ISL_454435,Maryland Department of Health Laboratories Administration,Maryland Department of Health Laboratories Administration,MDH Laboratories Administration et al
EPI_ISL_424869,MD DOH Laboratories Administration,"Pathogen Discovery, Respiratory Viruses Branch, Division of Viral Diseases, Centers for Disease Control and Prevention",Yan Li et al
EPI_ISL_426425,MD DOH Laboratories Administration,"Pathogen Discovery, Respiratory Viruses Branch, Division of Viral Diseases, Centers for Disease Control and Prevention",Krista Queen et al
EPI_ISL_424986,"Bureau of Laboratories, Michigan Department of Health and Human Services",Michigan Department of Health and Human Services,Blankenship HM et al
EPI_ISL_424985,"Bureau of Laboratories, Michigan Department of Health and Human Services",Michigan Department of Health and Human Services,Blankenship HM et al
EPI_ISL_424990,"Bureau of Laboratories, Michigan Department of Health and Human Services",Michigan Department of Health and Human Services,Blankenship HM et al
EPI_ISL_424982,"Bureau of Laboratories, Michigan Department of Health and Human Services",Michigan Department of Health and Human Services,Blankenship HM et al
EPI_ISL_424992,"Bureau of Laboratories, Michigan Department of Health and Human Services",Michigan Department of Health and Human Services,Blankenship HM et al
EPI_ISL_424984,"Bureau of Laboratories, Michigan Department of Health and Human Services",Michigan Department of Health and Human Services,Blankenship HM et al
EPI_ISL_424981,"Bureau of Laboratories, Michigan Department of Health and Human Services",Michigan Department of Health and Human Services,Blankenship HM et al
EPI_ISL_437097,"Michigan Department of Health and Human Services, Bureau of Laboratories","Michigan Department of Health and Human Services, Bureau of Laboratories",Blankenship HM et al
EPI_ISL_437098,"Michigan Department of Health and Human Services, Bureau of Laboratories","Michigan Department of Health and Human Services, Bureau of Laboratories",Blankenship HM et al
EPI_ISL_437099,"Michigan Department of Health and Human Services, Bureau of Laboratories","Michigan Department of Health and Human Services, Bureau of Laboratories",Blankenship HM et al
EPI_ISL_437100,"Michigan Department of Health and Human Services, Bureau of Laboratories","Michigan Department of Health and Human Services, Bureau of Laboratories",Blankenship HM et al
EPI_ISL_437101,"Michigan Department of Health and Human Services, Bureau of Laboratories","Michigan Department of Health and Human Services, Bureau of Laboratories",Blankenship HM et al
EPI_ISL_437102,"Michigan Department of Health and Human Services, Bureau of Laboratories","Michigan Department of Health and Human Services, Bureau of Laboratories",Blankenship HM et al
EPI_ISL_437103,"Michigan Department of Health and Human Services, Bureau of Laboratories","Michigan Department of Health and Human Services, Bureau of Laboratories",Blankenship HM et al
EPI_ISL_437104,"Michigan Department of Health and Human Services, Bureau of Laboratories","Michigan Department of Health and Human Services, Bureau of Laboratories",Blankenship HM et al
EPI_ISL_437105,"Michigan Department of Health and Human Services, Bureau of Laboratories","Michigan Department of Health and Human Services, Bureau of Laboratories",Blankenship HM et al
EPI_ISL_437106,"Michigan Department of Health and Human Services, Bureau of Laboratories","Michigan Department of Health and Human Services, Bureau of Laboratories",Blankenship HM et al
EPI_ISL_437107,"Michigan Department of Health and Human Services, Bureau of Laboratories","Michigan Department of Health and Human Services, Bureau of Laboratories",Blankenship HM et al
EPI_ISL_437108,"Michigan Department of Health and Human Services, Bureau of Laboratories","Michigan Department of Health and Human Services, Bureau of Laboratories",Blankenship HM et al
EPI_ISL_437109,"Michigan Department of Health and Human Services, Bureau of Laboratories","Michigan Department of Health and Human Services, Bureau of Laboratories",Blankenship HM et al
EPI_ISL_437110,"Michigan Department of Health and Human Services, Bureau of Laboratories","Michigan Department of Health and Human Services, Bureau of Laboratories",Blankenship HM et al
EPI_ISL_437111,"Michigan Department of Health and Human Services, Bureau of Laboratories","Michigan Department of Health and Human Services, Bureau of Laboratories",Blankenship HM et al
EPI_ISL_437112,"Michigan Department of Health and Human Services, Bureau of Laboratories","Michigan Department of Health and Human Services, Bureau of Laboratories",Blankenship HM et al
EPI_ISL_437113,"Michigan Department of Health and Human Services, Bureau of Laboratories","Michigan Department of Health and Human Services, Bureau of Laboratories",Blankenship HM et al
EPI_ISL_437114,"Michigan Department of Health and Human Services, Bureau of Laboratories","Michigan Department of Health and Human Services, Bureau of Laboratories",Blankenship HM et al
EPI_ISL_437115,"Michigan Department of Health and Human Services, Bureau of Laboratories","Michigan Department of Health and Human Services, Bureau of Laboratories",Blankenship HM et al
EPI_ISL_437116,"Michigan Department of Health and Human Services, Bureau of Laboratories","Michigan Department of Health and Human Services, Bureau of Laboratories",Blankenship HM et al
EPI_ISL_437117,"Michigan Department of Health and Human Services, Bureau of Laboratories","Michigan Department of Health and Human Services, Bureau of Laboratories",Blankenship HM et al
EPI_ISL_437118,"Michigan Department of Health and Human Services, Bureau of Laboratories","Michigan Department of Health and Human Services, Bureau of Laboratories",Blankenship HM et al
EPI_ISL_437119,"Michigan Department of Health and Human Services, Bureau of Laboratories","Michigan Department of Health and Human Services, Bureau of Laboratories",Blankenship HM et al
EPI_ISL_437120,"Michigan Department of Health and Human Services, Bureau of Laboratories","Michigan Department of Health and Human Services, Bureau of Laboratories",Blankenship HM et al
EPI_ISL_437121,"Michigan Department of Health and Human Services, Bureau of Laboratories","Michigan Department of Health and Human Services, Bureau of Laboratories",Blankenship HM et al
EPI_ISL_437122,"Michigan Department of Health and Human Services, Bureau of Laboratories","Michigan Department of Health and Human Services, Bureau of Laboratories",Blankenship HM et al
EPI_ISL_437123,"Michigan Department of Health and Human Services, Bureau of Laboratories","Michigan Department of Health and Human Services, Bureau of Laboratories",Blankenship HM et al
EPI_ISL_437124,"Michigan Department of Health and Human Services, Bureau of Laboratories","Michigan Department of Health and Human Services, Bureau of Laboratories",Blankenship HM et al
EPI_ISL_437125,"Michigan Department of Health and Human Services, Bureau of Laboratories","Michigan Department of Health and Human Services, Bureau of Laboratories",Blankenship HM et al
EPI_ISL_437126,"Michigan Department of Health and Human Services, Bureau of Laboratories","Michigan Department of Health and Human Services, Bureau of Laboratories",Blankenship HM et al
EPI_ISL_437127,"Michigan Department of Health and Human Services, Bureau of Laboratories","Michigan Department of Health and Human Services, Bureau of Laboratories",Blankenship HM et al
EPI_ISL_437128,"Michigan Department of Health and Human Services, Bureau of Laboratories","Michigan Department of Health and Human Services, Bureau of Laboratories",Blankenship HM et al
EPI_ISL_437129,"Michigan Department of Health and Human Services, Bureau of Laboratories","Michigan Department of Health and Human Services, Bureau of Laboratories",Blankenship HM et al
EPI_ISL_437130,"Michigan Department of Health and Human Services, Bureau of Laboratories","Michigan Department of Health and Human Services, Bureau of Laboratories",Blankenship HM et al
EPI_ISL_437131,"Michigan Department of Health and Human Services, Bureau of Laboratories","Michigan Department of Health and Human Services, Bureau of Laboratories",Blankenship HM et al
EPI_ISL_437132,"Michigan Department of Health and Human Services, Bureau of Laboratories","Michigan Department of Health and Human Services, Bureau of Laboratories",Blankenship HM et al
EPI_ISL_437133,"Michigan Department of Health and Human Services, Bureau of Laboratories","Michigan Department of Health and Human Services, Bureau of Laboratories",Blankenship HM et al
EPI_ISL_437134,"Michigan Department of Health and Human Services, Bureau of Laboratories","Michigan Department of Health and Human Services, Bureau of Laboratories",Blankenship HM et al
EPI_ISL_437135,"Michigan Department of Health and Human Services, Bureau of Laboratories","Michigan Department of Health and Human Services, Bureau of Laboratories",Blankenship HM et al
EPI_ISL_437136,"Michigan Department of Health and Human Services, Bureau of Laboratories","Michigan Department of Health and Human Services, Bureau of Laboratories",Blankenship HM et al
EPI_ISL_437137,"Michigan Department of Health and Human Services, Bureau of Laboratories","Michigan Department of Health and Human Services, Bureau of Laboratories",Blankenship HM et al
EPI_ISL_437138,"Michigan Department of Health and Human Services, Bureau of Laboratories","Michigan Department of Health and Human Services, Bureau of Laboratories",Blankenship HM et al
EPI_ISL_437139,"Michigan Department of Health and Human Services, Bureau of Laboratories","Michigan Department of Health and Human Services, Bureau of Laboratories",Blankenship HM et al
EPI_ISL_437140,"Michigan Department of Health and Human Services, Bureau of Laboratories","Michigan Department of Health and Human Services, Bureau of Laboratories",Blankenship HM et al
EPI_ISL_437141,"Michigan Department of Health and Human Services, Bureau of Laboratories","Michigan Department of Health and Human Services, Bureau of Laboratories",Blankenship HM et al
EPI_ISL_437142,"Michigan Department of Health and Human Services, Bureau of Laboratories","Michigan Department of Health and Human Services, Bureau of Laboratories",Blankenship HM et al
EPI_ISL_437143,"Michigan Department of Health and Human Services, Bureau of Laboratories","Michigan Department of Health and Human Services, Bureau of Laboratories",Blankenship HM et al
EPI_ISL_437144,"Michigan Department of Health and Human Services, Bureau of Laboratories","Michigan Department of Health and Human Services, Bureau of Laboratories",Blankenship HM et al
EPI_ISL_437145,"Michigan Department of Health and Human Services, Bureau of Laboratories","Michigan Department of Health and Human Services, Bureau of Laboratories",Blankenship HM et al
EPI_ISL_437146,"Michigan Department of Health and Human Services, Bureau of Laboratories","Michigan Department of Health and Human Services, Bureau of Laboratories",Blankenship HM et al
EPI_ISL_437147,"Michigan Department of Health and Human Services, Bureau of Laboratories","Michigan Department of Health and Human Services, Bureau of Laboratories",Blankenship HM et al
EPI_ISL_437148,"Michigan Department of Health and Human Services, Bureau of Laboratories","Michigan Department of Health and Human Services, Bureau of Laboratories",Blankenship HM et al
EPI_ISL_437149,"Michigan Department of Health and Human Services, Bureau of Laboratories","Michigan Department of Health and Human Services, Bureau of Laboratories",Blankenship HM et al
EPI_ISL_437150,"Michigan Department of Health and Human Services, Bureau of Laboratories","Michigan Department of Health and Human Services, Bureau of Laboratories",Blankenship HM et al
EPI_ISL_437151,"Michigan Department of Health and Human Services, Bureau of Laboratories","Michigan Department of Health and Human Services, Bureau of Laboratories",Blankenship HM et al
EPI_ISL_437152,"Michigan Department of Health and Human Services, Bureau of Laboratories","Michigan Department of Health and Human Services, Bureau of Laboratories",Blankenship HM et al
EPI_ISL_437153,"Michigan Department of Health and Human Services, Bureau of Laboratories","Michigan Department of Health and Human Services, Bureau of Laboratories",Blankenship HM et al
EPI_ISL_437154,"Michigan Department of Health and Human Services, Bureau of Laboratories","Michigan Department of Health and Human Services, Bureau of Laboratories",Blankenship HM et al
EPI_ISL_437155,"Michigan Department of Health and Human Services, Bureau of Laboratories","Michigan Department of Health and Human Services, Bureau of Laboratories",Blankenship HM et al
EPI_ISL_437156,"Michigan Department of Health and Human Services, Bureau of Laboratories","Michigan Department of Health and Human Services, Bureau of Laboratories",Blankenship HM et al
EPI_ISL_437157,"Michigan Department of Health and Human Services, Bureau of Laboratories","Michigan Department of Health and Human Services, Bureau of Laboratories",Blankenship HM et al
EPI_ISL_437158,"Michigan Department of Health and Human Services, Bureau of Laboratories","Michigan Department of Health and Human Services, Bureau of Laboratories",Blankenship HM et al
EPI_ISL_437159,"Michigan Department of Health and Human Services, Bureau of Laboratories","Michigan Department of Health and Human Services, Bureau of Laboratories",Blankenship HM et al
EPI_ISL_437160,"Michigan Department of Health and Human Services, Bureau of Laboratories","Michigan Department of Health and Human Services, Bureau of Laboratories",Blankenship HM et al
EPI_ISL_437161,"Michigan Department of Health and Human Services, Bureau of Laboratories","Michigan Department of Health and Human Services, Bureau of Laboratories",Blankenship HM et al
EPI_ISL_437162,"Michigan Department of Health and Human Services, Bureau of Laboratories","Michigan Department of Health and Human Services, Bureau of Laboratories",Blankenship HM et al
EPI_ISL_437163,"Michigan Department of Health and Human Services, Bureau of Laboratories","Michigan Department of Health and Human Services, Bureau of Laboratories",Blankenship HM et al
EPI_ISL_437164,"Michigan Department of Health and Human Services, Bureau of Laboratories","Michigan Department of Health and Human Services, Bureau of Laboratories",Blankenship HM et al
EPI_ISL_437165,"Michigan Department of Health and Human Services, Bureau of Laboratories","Michigan Department of Health and Human Services, Bureau of Laboratories",Blankenship HM et al
EPI_ISL_437166,"Michigan Department of Health and Human Services, Bureau of Laboratories","Michigan Department of Health and Human Services, Bureau of Laboratories",Blankenship HM et al
EPI_ISL_437167,"Michigan Department of Health and Human Services, Bureau of Laboratories","Michigan Department of Health and Human Services, Bureau of Laboratories",Blankenship HM et al
EPI_ISL_437168,"Michigan Department of Health and Human Services, Bureau of Laboratories","Michigan Department of Health and Human Services, Bureau of Laboratories",Blankenship HM et al
EPI_ISL_437169,"Michigan Department of Health and Human Services, Bureau of Laboratories","Michigan Department of Health and Human Services, Bureau of Laboratories",Blankenship HM et al
EPI_ISL_437170,"Michigan Department of Health and Human Services, Bureau of Laboratories","Michigan Department of Health and Human Services, Bureau of Laboratories",Blankenship HM et al
EPI_ISL_437171,"Michigan Department of Health and Human Services, Bureau of Laboratories","Michigan Department of Health and Human Services, Bureau of Laboratories",Blankenship HM et al
EPI_ISL_437172,"Michigan Department of Health and Human Services, Bureau of Laboratories","Michigan Department of Health and Human Services, Bureau of Laboratories",Blankenship HM et al
EPI_ISL_437173,"Michigan Department of Health and Human Services, Bureau of Laboratories","Michigan Department of Health and Human Services, Bureau of Laboratories",Blankenship HM et al
EPI_ISL_437174,"Michigan Department of Health and Human Services, Bureau of Laboratories","Michigan Department of Health and Human Services, Bureau of Laboratories",Blankenship HM et al
EPI_ISL_437175,"Michigan Department of Health and Human Services, Bureau of Laboratories","Michigan Department of Health and Human Services, Bureau of Laboratories",Blankenship HM et al
EPI_ISL_437176,"Michigan Department of Health and Human Services, Bureau of Laboratories","Michigan Department of Health and Human Services, Bureau of Laboratories",Blankenship HM et al
EPI_ISL_437177,"Michigan Department of Health and Human Services, Bureau of Laboratories","Michigan Department of Health and Human Services, Bureau of Laboratories",Blankenship HM et al
EPI_ISL_437178,"Michigan Department of Health and Human Services, Bureau of Laboratories","Michigan Department of Health and Human Services, Bureau of Laboratories",Blankenship HM et al
EPI_ISL_437179,"Michigan Department of Health and Human Services, Bureau of Laboratories","Michigan Department of Health and Human Services, Bureau of Laboratories",Blankenship HM et al
EPI_ISL_437180,"Michigan Department of Health and Human Services, Bureau of Laboratories","Michigan Department of Health and Human Services, Bureau of Laboratories",Blankenship HM et al
EPI_ISL_437181,"Michigan Department of Health and Human Services, Bureau of Laboratories","Michigan Department of Health and Human Services, Bureau of Laboratories",Blankenship HM et al
EPI_ISL_437182,"Michigan Department of Health and Human Services, Bureau of Laboratories","Michigan Department of Health and Human Services, Bureau of Laboratories",Blankenship HM et al
EPI_ISL_437183,"Michigan Department of Health and Human Services, Bureau of Laboratories","Michigan Department of Health and Human Services, Bureau of Laboratories",Blankenship HM et al
EPI_ISL_437184,"Michigan Department of Health and Human Services, Bureau of Laboratories","Michigan Department of Health and Human Services, Bureau of Laboratories",Blankenship HM et al
EPI_ISL_437185,"Michigan Department of Health and Human Services, Bureau of Laboratories","Michigan Department of Health and Human Services, Bureau of Laboratories",Blankenship HM et al
EPI_ISL_437186,"Michigan Department of Health and Human Services, Bureau of Laboratories","Michigan Department of Health and Human Services, Bureau of Laboratories",Blankenship HM et al
EPI_ISL_436809,"Michigan Department of Health and Human Services, Bureau of Laboratories","Michigan Department of Health and Human Services, Bureau of Laboratories",Blankenship HM et al
EPI_ISL_436861,"Michigan Department of Health and Human Services, Bureau of Laboratories","Michigan Department of Health and Human Services, Bureau of Laboratories",Blankenship HM et al
EPI_ISL_436845,"Michigan Department of Health and Human Services, Bureau of Laboratories","Michigan Department of Health and Human Services, Bureau of Laboratories",Blankenship HM et al
EPI_ISL_436883,"Michigan Department of Health and Human Services, Bureau of Laboratories","Michigan Department of Health and Human Services, Bureau of Laboratories",Blankenship HM et al
EPI_ISL_436884,"Michigan Department of Health and Human Services, Bureau of Laboratories","Michigan Department of Health and Human Services, Bureau of Laboratories",Blankenship HM et al
EPI_ISL_436882,"Michigan Department of Health and Human Services, Bureau of Laboratories","Michigan Department of Health and Human Services, Bureau of Laboratories",Blankenship HM et al
EPI_ISL_436836,"Michigan Department of Health and Human Services, Bureau of Laboratories","Michigan Department of Health and Human Services, Bureau of Laboratories",Blankenship HM et al
EPI_ISL_436831,"Michigan Department of Health and Human Services, Bureau of Laboratories","Michigan Department of Health and Human Services, Bureau of Laboratories",Blankenship HM et al
EPI_ISL_436837,"Michigan Department of Health and Human Services, Bureau of Laboratories","Michigan Department of Health and Human Services, Bureau of Laboratories",Blankenship HM et al
EPI_ISL_436885,"Michigan Department of Health and Human Services, Bureau of Laboratories","Michigan Department of Health and Human Services, Bureau of Laboratories",Blankenship HM et al
EPI_ISL_436822,"Michigan Department of Health and Human Services, Bureau of Laboratories","Michigan Department of Health and Human Services, Bureau of Laboratories",Blankenship HM et al
EPI_ISL_436846,"Michigan Department of Health and Human Services, Bureau of Laboratories","Michigan Department of Health and Human Services, Bureau of Laboratories",Blankenship HM et al
EPI_ISL_436828,"Michigan Department of Health and Human Services, Bureau of Laboratories","Michigan Department of Health and Human Services, Bureau of Laboratories",Blankenship HM et al
EPI_ISL_436800,"Michigan Department of Health and Human Services, Bureau of Laboratories","Michigan Department of Health and Human Services, Bureau of Laboratories",Blankenship HM et al
EPI_ISL_436866,"Michigan Department of Health and Human Services, Bureau of Laboratories","Michigan Department of Health and Human Services, Bureau of Laboratories",Blankenship HM et al
EPI_ISL_436886,"Michigan Department of Health and Human Services, Bureau of Laboratories","Michigan Department of Health and Human Services, Bureau of Laboratories",Blankenship HM et al
EPI_ISL_436847,"Michigan Department of Health and Human Services, Bureau of Laboratories","Michigan Department of Health and Human Services, Bureau of Laboratories",Blankenship HM et al
EPI_ISL_436838,"Michigan Department of Health and Human Services, Bureau of Laboratories","Michigan Department of Health and Human Services, Bureau of Laboratories",Blankenship HM et al
EPI_ISL_436832,"Michigan Department of Health and Human Services, Bureau of Laboratories","Michigan Department of Health and Human Services, Bureau of Laboratories",Blankenship HM et al
EPI_ISL_436848,"Michigan Department of Health and Human Services, Bureau of Laboratories","Michigan Department of Health and Human Services, Bureau of Laboratories",Blankenship HM et al
EPI_ISL_436810,"Michigan Department of Health and Human Services, Bureau of Laboratories","Michigan Department of Health and Human Services, Bureau of Laboratories",Blankenship HM et al
EPI_ISL_436849,"Michigan Department of Health and Human Services, Bureau of Laboratories","Michigan Department of Health and Human Services, Bureau of Laboratories",Blankenship HM et al
EPI_ISL_436801,"Michigan Department of Health and Human Services, Bureau of Laboratories","Michigan Department of Health and Human Services, Bureau of Laboratories",Blankenship HM et al
EPI_ISL_436871,"Michigan Department of Health and Human Services, Bureau of Laboratories","Michigan Department of Health and Human Services, Bureau of Laboratories",Blankenship HM et al
EPI_ISL_436850,"Michigan Department of Health and Human Services, Bureau of Laboratories","Michigan Department of Health and Human Services, Bureau of Laboratories",Blankenship HM et al
EPI_ISL_436872,"Michigan Department of Health and Human Services, Bureau of Laboratories","Michigan Department of Health and Human Services, Bureau of Laboratories",Blankenship HM et al
EPI_ISL_436839,"Michigan Department of Health and Human Services, Bureau of Laboratories","Michigan Department of Health and Human Services, Bureau of Laboratories",Blankenship HM et al
EPI_ISL_436811,"Michigan Department of Health and Human Services, Bureau of Laboratories","Michigan Department of Health and Human Services, Bureau of Laboratories",Blankenship HM et al
EPI_ISL_436862,"Michigan Department of Health and Human Services, Bureau of Laboratories","Michigan Department of Health and Human Services, Bureau of Laboratories",Blankenship HM et al
EPI_ISL_436802,"Michigan Department of Health and Human Services, Bureau of Laboratories","Michigan Department of Health and Human Services, Bureau of Laboratories",Blankenship HM et al
EPI_ISL_436815,"Michigan Department of Health and Human Services, Bureau of Laboratories","Michigan Department of Health and Human Services, Bureau of Laboratories",Blankenship HM et al
EPI_ISL_436806,"Michigan Department of Health and Human Services, Bureau of Laboratories","Michigan Department of Health and Human Services, Bureau of Laboratories",Blankenship HM et al
EPI_ISL_436833,"Michigan Department of Health and Human Services, Bureau of Laboratories","Michigan Department of Health and Human Services, Bureau of Laboratories",Blankenship HM et al
EPI_ISL_436851,"Michigan Department of Health and Human Services, Bureau of Laboratories","Michigan Department of Health and Human Services, Bureau of Laboratories",Blankenship HM et al
EPI_ISL_436852,"Michigan Department of Health and Human Services, Bureau of Laboratories","Michigan Department of Health and Human Services, Bureau of Laboratories",Blankenship HM et al
EPI_ISL_436867,"Michigan Department of Health and Human Services, Bureau of Laboratories","Michigan Department of Health and Human Services, Bureau of Laboratories",Blankenship HM et al
EPI_ISL_436812,"Michigan Department of Health and Human Services, Bureau of Laboratories","Michigan Department of Health and Human Services, Bureau of Laboratories",Blankenship HM et al
EPI_ISL_436829,"Michigan Department of Health and Human Services, Bureau of Laboratories","Michigan Department of Health and Human Services, Bureau of Laboratories",Blankenship HM et al
EPI_ISL_436853,"Michigan Department of Health and Human Services, Bureau of Laboratories","Michigan Department of Health and Human Services, Bureau of Laboratories",Blankenship HM et al
EPI_ISL_436820,"Michigan Department of Health and Human Services, Bureau of Laboratories","Michigan Department of Health and Human Services, Bureau of Laboratories",Blankenship HM et al
EPI_ISL_436854,"Michigan Department of Health and Human Services, Bureau of Laboratories","Michigan Department of Health and Human Services, Bureau of Laboratories",Blankenship HM et al
EPI_ISL_436873,"Michigan Department of Health and Human Services, Bureau of Laboratories","Michigan Department of Health and Human Services, Bureau of Laboratories",Blankenship HM et al
EPI_ISL_436855,"Michigan Department of Health and Human Services, Bureau of Laboratories","Michigan Department of Health and Human Services, Bureau of Laboratories",Blankenship HM et al
EPI_ISL_436817,"Michigan Department of Health and Human Services, Bureau of Laboratories","Michigan Department of Health and Human Services, Bureau of Laboratories",Blankenship HM et al
EPI_ISL_436874,"Michigan Department of Health and Human Services, Bureau of Laboratories","Michigan Department of Health and Human Services, Bureau of Laboratories",Blankenship HM et al
EPI_ISL_436840,"Michigan Department of Health and Human Services, Bureau of Laboratories","Michigan Department of Health and Human Services, Bureau of Laboratories",Blankenship HM et al
EPI_ISL_436875,"Michigan Department of Health and Human Services, Bureau of Laboratories","Michigan Department of Health and Human Services, Bureau of Laboratories",Blankenship HM et al
EPI_ISL_436818,"Michigan Department of Health and Human Services, Bureau of Laboratories","Michigan Department of Health and Human Services, Bureau of Laboratories",Blankenship HM et al
EPI_ISL_436856,"Michigan Department of Health and Human Services, Bureau of Laboratories","Michigan Department of Health and Human Services, Bureau of Laboratories",Blankenship HM et al
EPI_ISL_436841,"Michigan Department of Health and Human Services, Bureau of Laboratories","Michigan Department of Health and Human Services, Bureau of Laboratories",Blankenship HM et al
EPI_ISL_436813,"Michigan Department of Health and Human Services, Bureau of Laboratories","Michigan Department of Health and Human Services, Bureau of Laboratories",Blankenship HM et al
EPI_ISL_436876,"Michigan Department of Health and Human Services, Bureau of Laboratories","Michigan Department of Health and Human Services, Bureau of Laboratories",Blankenship HM et al
EPI_ISL_436842,"Michigan Department of Health and Human Services, Bureau of Laboratories","Michigan Department of Health and Human Services, Bureau of Laboratories",Blankenship HM et al
EPI_ISL_436830,"Michigan Department of Health and Human Services, Bureau of Laboratories","Michigan Department of Health and Human Services, Bureau of Laboratories",Blankenship HM et al
EPI_ISL_436819,"Michigan Department of Health and Human Services, Bureau of Laboratories","Michigan Department of Health and Human Services, Bureau of Laboratories",Blankenship HM et al
EPI_ISL_436877,"Michigan Department of Health and Human Services, Bureau of Laboratories","Michigan Department of Health and Human Services, Bureau of Laboratories",Blankenship HM et al
EPI_ISL_436825,"Michigan Department of Health and Human Services, Bureau of Laboratories","Michigan Department of Health and Human Services, Bureau of Laboratories",Blankenship HM et al
EPI_ISL_436868,"Michigan Department of Health and Human Services, Bureau of Laboratories","Michigan Department of Health and Human Services, Bureau of Laboratories",Blankenship HM et al
EPI_ISL_436814,"Michigan Department of Health and Human Services, Bureau of Laboratories","Michigan Department of Health and Human Services, Bureau of Laboratories",Blankenship HM et al
EPI_ISL_436826,"Michigan Department of Health and Human Services, Bureau of Laboratories","Michigan Department of Health and Human Services, Bureau of Laboratories",Blankenship HM et al
EPI_ISL_436834,"Michigan Department of Health and Human Services, Bureau of Laboratories","Michigan Department of Health and Human Services, Bureau of Laboratories",Blankenship HM et al
EPI_ISL_436823,"Michigan Department of Health and Human Services, Bureau of Laboratories","Michigan Department of Health and Human Services, Bureau of Laboratories",Blankenship HM et al
EPI_ISL_436803,"Michigan Department of Health and Human Services, Bureau of Laboratories","Michigan Department of Health and Human Services, Bureau of Laboratories",Blankenship HM et al
EPI_ISL_436821,"Michigan Department of Health and Human Services, Bureau of Laboratories","Michigan Department of Health and Human Services, Bureau of Laboratories",Blankenship HM et al
EPI_ISL_436887,"Michigan Department of Health and Human Services, Bureau of Laboratories","Michigan Department of Health and Human Services, Bureau of Laboratories",Blankenship HM et al
EPI_ISL_436878,"Michigan Department of Health and Human Services, Bureau of Laboratories","Michigan Department of Health and Human Services, Bureau of Laboratories",Blankenship HM et al
EPI_ISL_436869,"Michigan Department of Health and Human Services, Bureau of Laboratories","Michigan Department of Health and Human Services, Bureau of Laboratories",Blankenship HM et al
EPI_ISL_436863,"Michigan Department of Health and Human Services, Bureau of Laboratories","Michigan Department of Health and Human Services, Bureau of Laboratories",Blankenship HM et al
EPI_ISL_436879,"Michigan Department of Health and Human Services, Bureau of Laboratories","Michigan Department of Health and Human Services, Bureau of Laboratories",Blankenship HM et al
EPI_ISL_436807,"Michigan Department of Health and Human Services, Bureau of Laboratories","Michigan Department of Health and Human Services, Bureau of Laboratories",Blankenship HM et al
EPI_ISL_436857,"Michigan Department of Health and Human Services, Bureau of Laboratories","Michigan Department of Health and Human Services, Bureau of Laboratories",Blankenship HM et al
EPI_ISL_436827,"Michigan Department of Health and Human Services, Bureau of Laboratories","Michigan Department of Health and Human Services, Bureau of Laboratories",Blankenship HM et al
EPI_ISL_436888,"Michigan Department of Health and Human Services, Bureau of Laboratories","Michigan Department of Health and Human Services, Bureau of Laboratories",Blankenship HM et al
EPI_ISL_436889,"Michigan Department of Health and Human Services, Bureau of Laboratories","Michigan Department of Health and Human Services, Bureau of Laboratories",Blankenship HM et al
EPI_ISL_436864,"Michigan Department of Health and Human Services, Bureau of Laboratories","Michigan Department of Health and Human Services, Bureau of Laboratories",Blankenship HM et al
EPI_ISL_436824,"Michigan Department of Health and Human Services, Bureau of Laboratories","Michigan Department of Health and Human Services, Bureau of Laboratories",Blankenship HM et al
EPI_ISL_436816,"Michigan Department of Health and Human Services, Bureau of Laboratories","Michigan Department of Health and Human Services, Bureau of Laboratories",Blankenship HM et al
EPI_ISL_436858,"Michigan Department of Health and Human Services, Bureau of Laboratories","Michigan Department of Health and Human Services, Bureau of Laboratories",Blankenship HM et al
EPI_ISL_436880,"Michigan Department of Health and Human Services, Bureau of Laboratories","Michigan Department of Health and Human Services, Bureau of Laboratories",Blankenship HM et al
EPI_ISL_436808,"Michigan Department of Health and Human Services, Bureau of Laboratories","Michigan Department of Health and Human Services, Bureau of Laboratories",Blankenship HM et al
EPI_ISL_436859,"Michigan Department of Health and Human Services, Bureau of Laboratories","Michigan Department of Health and Human Services, Bureau of Laboratories",Blankenship HM et al
EPI_ISL_436865,"Michigan Department of Health and Human Services, Bureau of Laboratories","Michigan Department of Health and Human Services, Bureau of Laboratories",Blankenship HM et al
EPI_ISL_436860,"Michigan Department of Health and Human Services, Bureau of Laboratories","Michigan Department of Health and Human Services, Bureau of Laboratories",Blankenship HM et al
EPI_ISL_436843,"Michigan Department of Health and Human Services, Bureau of Laboratories","Michigan Department of Health and Human Services, Bureau of Laboratories",Blankenship HM et al
EPI_ISL_436890,"Michigan Department of Health and Human Services, Bureau of Laboratories","Michigan Department of Health and Human Services, Bureau of Laboratories",Blankenship HM et al
EPI_ISL_436881,"Michigan Department of Health and Human Services, Bureau of Laboratories","Michigan Department of Health and Human Services, Bureau of Laboratories",Blankenship HM et al
EPI_ISL_436844,"Michigan Department of Health and Human Services, Bureau of Laboratories","Michigan Department of Health and Human Services, Bureau of Laboratories",Blankenship HM et al
EPI_ISL_436835,"Michigan Department of Health and Human Services, Bureau of Laboratories","Michigan Department of Health and Human Services, Bureau of Laboratories",Blankenship HM et al
EPI_ISL_436870,"Michigan Department of Health and Human Services, Bureau of Laboratories","Michigan Department of Health and Human Services, Bureau of Laboratories",Blankenship HM et al
EPI_ISL_436804,"Michigan Department of Health and Human Services, Bureau of Laboratories","Michigan Department of Health and Human Services, Bureau of Laboratories",Blankenship HM et al
EPI_ISL_436805,"Michigan Department of Health and Human Services, Bureau of Laboratories","Michigan Department of Health and Human Services, Bureau of Laboratories",Blankenship HM et al
EPI_ISL_447163,"Michigan Department of Health and Human Services, Bureau of Laboratories","Michigan Department of Health and Human Services, Bureau of Laboratories",Blankenship HM et al
EPI_ISL_447057,"Michigan Department of Health and Human Services, Bureau of Laboratories","Michigan Department of Health and Human Services, Bureau of Laboratories",Blankenship HM et al
EPI_ISL_447164,"Michigan Department of Health and Human Services, Bureau of Laboratories","Michigan Department of Health and Human Services, Bureau of Laboratories",Blankenship HM et al
EPI_ISL_447165,"Michigan Department of Health and Human Services, Bureau of Laboratories","Michigan Department of Health and Human Services, Bureau of Laboratories",Blankenship HM et al
EPI_ISL_447166,"Michigan Department of Health and Human Services, Bureau of Laboratories","Michigan Department of Health and Human Services, Bureau of Laboratories",Blankenship HM et al
EPI_ISL_447167,"Michigan Department of Health and Human Services, Bureau of Laboratories","Michigan Department of Health and Human Services, Bureau of Laboratories",Blankenship HM et al
EPI_ISL_447168,"Michigan Department of Health and Human Services, Bureau of Laboratories","Michigan Department of Health and Human Services, Bureau of Laboratories",Blankenship HM et al
EPI_ISL_447169,"Michigan Department of Health and Human Services, Bureau of Laboratories","Michigan Department of Health and Human Services, Bureau of Laboratories",Blankenship HM et al
EPI_ISL_447170,"Michigan Department of Health and Human Services, Bureau of Laboratories","Michigan Department of Health and Human Services, Bureau of Laboratories",Blankenship HM et al
EPI_ISL_447171,"Michigan Department of Health and Human Services, Bureau of Laboratories","Michigan Department of Health and Human Services, Bureau of Laboratories",Blankenship HM et al
EPI_ISL_447172,"Michigan Department of Health and Human Services, Bureau of Laboratories","Michigan Department of Health and Human Services, Bureau of Laboratories",Blankenship HM et al
EPI_ISL_447173,"Michigan Department of Health and Human Services, Bureau of Laboratories","Michigan Department of Health and Human Services, Bureau of Laboratories",Blankenship HM et al
EPI_ISL_447174,"Michigan Department of Health and Human Services, Bureau of Laboratories","Michigan Department of Health and Human Services, Bureau of Laboratories",Blankenship HM et al
EPI_ISL_447175,"Michigan Department of Health and Human Services, Bureau of Laboratories","Michigan Department of Health and Human Services, Bureau of Laboratories",Blankenship HM et al
EPI_ISL_447176,"Michigan Department of Health and Human Services, Bureau of Laboratories","Michigan Department of Health and Human Services, Bureau of Laboratories",Blankenship HM et al
EPI_ISL_447177,"Michigan Department of Health and Human Services, Bureau of Laboratories","Michigan Department of Health and Human Services, Bureau of Laboratories",Blankenship HM et al
EPI_ISL_447178,"Michigan Department of Health and Human Services, Bureau of Laboratories","Michigan Department of Health and Human Services, Bureau of Laboratories",Blankenship HM et al
EPI_ISL_447179,"Michigan Department of Health and Human Services, Bureau of Laboratories","Michigan Department of Health and Human Services, Bureau of Laboratories",Blankenship HM et al
EPI_ISL_447180,"Michigan Department of Health and Human Services, Bureau of Laboratories","Michigan Department of Health and Human Services, Bureau of Laboratories",Blankenship HM et al
EPI_ISL_447181,"Michigan Department of Health and Human Services, Bureau of Laboratories","Michigan Department of Health and Human Services, Bureau of Laboratories",Blankenship HM et al
EPI_ISL_447182,"Michigan Department of Health and Human Services, Bureau of Laboratories","Michigan Department of Health and Human Services, Bureau of Laboratories",Blankenship HM et al
EPI_ISL_447183,"Michigan Department of Health and Human Services, Bureau of Laboratories","Michigan Department of Health and Human Services, Bureau of Laboratories",Blankenship HM et al
EPI_ISL_447184,"Michigan Department of Health and Human Services, Bureau of Laboratories","Michigan Department of Health and Human Services, Bureau of Laboratories",Blankenship HM et al
EPI_ISL_447185,"Michigan Department of Health and Human Services, Bureau of Laboratories","Michigan Department of Health and Human Services, Bureau of Laboratories",Blankenship HM et al
EPI_ISL_447186,"Michigan Department of Health and Human Services, Bureau of Laboratories","Michigan Department of Health and Human Services, Bureau of Laboratories",Blankenship HM et al
EPI_ISL_447187,"Michigan Department of Health and Human Services, Bureau of Laboratories","Michigan Department of Health and Human Services, Bureau of Laboratories",Blankenship HM et al
EPI_ISL_447058,"Michigan Department of Health and Human Services, Bureau of Laboratories","Michigan Department of Health and Human Services, Bureau of Laboratories",Blankenship HM et al
EPI_ISL_447188,"Michigan Department of Health and Human Services, Bureau of Laboratories","Michigan Department of Health and Human Services, Bureau of Laboratories",Blankenship HM et al
EPI_ISL_447189,"Michigan Department of Health and Human Services, Bureau of Laboratories","Michigan Department of Health and Human Services, Bureau of Laboratories",Blankenship HM et al
EPI_ISL_447190,"Michigan Department of Health and Human Services, Bureau of Laboratories","Michigan Department of Health and Human Services, Bureau of Laboratories",Blankenship HM et al
EPI_ISL_447191,"Michigan Department of Health and Human Services, Bureau of Laboratories","Michigan Department of Health and Human Services, Bureau of Laboratories",Blankenship HM et al
EPI_ISL_447192,"Michigan Department of Health and Human Services, Bureau of Laboratories","Michigan Department of Health and Human Services, Bureau of Laboratories",Blankenship HM et al
EPI_ISL_447193,"Michigan Department of Health and Human Services, Bureau of Laboratories","Michigan Department of Health and Human Services, Bureau of Laboratories",Blankenship HM et al
EPI_ISL_447194,"Michigan Department of Health and Human Services, Bureau of Laboratories","Michigan Department of Health and Human Services, Bureau of Laboratories",Blankenship HM et al
EPI_ISL_447195,"Michigan Department of Health and Human Services, Bureau of Laboratories","Michigan Department of Health and Human Services, Bureau of Laboratories",Blankenship HM et al
EPI_ISL_447196,"Michigan Department of Health and Human Services, Bureau of Laboratories","Michigan Department of Health and Human Services, Bureau of Laboratories",Blankenship HM et al
EPI_ISL_447197,"Michigan Department of Health and Human Services, Bureau of Laboratories","Michigan Department of Health and Human Services, Bureau of Laboratories",Blankenship HM et al
EPI_ISL_447198,"Michigan Department of Health and Human Services, Bureau of Laboratories","Michigan Department of Health and Human Services, Bureau of Laboratories",Blankenship HM et al
EPI_ISL_447199,"Michigan Department of Health and Human Services, Bureau of Laboratories","Michigan Department of Health and Human Services, Bureau of Laboratories",Blankenship HM et al
EPI_ISL_447200,"Michigan Department of Health and Human Services, Bureau of Laboratories","Michigan Department of Health and Human Services, Bureau of Laboratories",Blankenship HM et al
EPI_ISL_447201,"Michigan Department of Health and Human Services, Bureau of Laboratories","Michigan Department of Health and Human Services, Bureau of Laboratories",Blankenship HM et al
EPI_ISL_447202,"Michigan Department of Health and Human Services, Bureau of Laboratories","Michigan Department of Health and Human Services, Bureau of Laboratories",Blankenship HM et al
EPI_ISL_447203,"Michigan Department of Health and Human Services, Bureau of Laboratories","Michigan Department of Health and Human Services, Bureau of Laboratories",Blankenship HM et al
EPI_ISL_447204,"Michigan Department of Health and Human Services, Bureau of Laboratories","Michigan Department of Health and Human Services, Bureau of Laboratories",Blankenship HM et al
EPI_ISL_447205,"Michigan Department of Health and Human Services, Bureau of Laboratories","Michigan Department of Health and Human Services, Bureau of Laboratories",Blankenship HM et al
EPI_ISL_447206,"Michigan Department of Health and Human Services, Bureau of Laboratories","Michigan Department of Health and Human Services, Bureau of Laboratories",Blankenship HM et al
EPI_ISL_447207,"Michigan Department of Health and Human Services, Bureau of Laboratories","Michigan Department of Health and Human Services, Bureau of Laboratories",Blankenship HM et al
EPI_ISL_447208,"Michigan Department of Health and Human Services, Bureau of Laboratories","Michigan Department of Health and Human Services, Bureau of Laboratories",Blankenship HM et al
EPI_ISL_447209,"Michigan Department of Health and Human Services, Bureau of Laboratories","Michigan Department of Health and Human Services, Bureau of Laboratories",Blankenship HM et al
EPI_ISL_447210,"Michigan Department of Health and Human Services, Bureau of Laboratories","Michigan Department of Health and Human Services, Bureau of Laboratories",Blankenship HM et al
EPI_ISL_447211,"Michigan Department of Health and Human Services, Bureau of Laboratories","Michigan Department of Health and Human Services, Bureau of Laboratories",Blankenship HM et al
EPI_ISL_447212,"Michigan Department of Health and Human Services, Bureau of Laboratories","Michigan Department of Health and Human Services, Bureau of Laboratories",Blankenship HM et al
EPI_ISL_447213,"Michigan Department of Health and Human Services, Bureau of Laboratories","Michigan Department of Health and Human Services, Bureau of Laboratories",Blankenship HM et al
EPI_ISL_447214,"Michigan Department of Health and Human Services, Bureau of Laboratories","Michigan Department of Health and Human Services, Bureau of Laboratories",Blankenship HM et al
EPI_ISL_447215,"Michigan Department of Health and Human Services, Bureau of Laboratories","Michigan Department of Health and Human Services, Bureau of Laboratories",Blankenship HM et al
EPI_ISL_447216,"Michigan Department of Health and Human Services, Bureau of Laboratories","Michigan Department of Health and Human Services, Bureau of Laboratories",Blankenship HM et al
EPI_ISL_447217,"Michigan Department of Health and Human Services, Bureau of Laboratories","Michigan Department of Health and Human Services, Bureau of Laboratories",Blankenship HM et al
EPI_ISL_447218,"Michigan Department of Health and Human Services, Bureau of Laboratories","Michigan Department of Health and Human Services, Bureau of Laboratories",Blankenship HM et al
EPI_ISL_447219,"Michigan Department of Health and Human Services, Bureau of Laboratories","Michigan Department of Health and Human Services, Bureau of Laboratories",Blankenship HM et al
EPI_ISL_447220,"Michigan Department of Health and Human Services, Bureau of Laboratories","Michigan Department of Health and Human Services, Bureau of Laboratories",Blankenship HM et al
EPI_ISL_447221,"Michigan Department of Health and Human Services, Bureau of Laboratories","Michigan Department of Health and Human Services, Bureau of Laboratories",Blankenship HM et al
EPI_ISL_447222,"Michigan Department of Health and Human Services, Bureau of Laboratories","Michigan Department of Health and Human Services, Bureau of Laboratories",Blankenship HM et al
EPI_ISL_447223,"Michigan Department of Health and Human Services, Bureau of Laboratories","Michigan Department of Health and Human Services, Bureau of Laboratories",Blankenship HM et al
EPI_ISL_447224,"Michigan Department of Health and Human Services, Bureau of Laboratories","Michigan Department of Health and Human Services, Bureau of Laboratories",Blankenship HM et al
EPI_ISL_447225,"Michigan Department of Health and Human Services, Bureau of Laboratories","Michigan Department of Health and Human Services, Bureau of Laboratories",Blankenship HM et al
EPI_ISL_447226,"Michigan Department of Health and Human Services, Bureau of Laboratories","Michigan Department of Health and Human Services, Bureau of Laboratories",Blankenship HM et al
EPI_ISL_447227,"Michigan Department of Health and Human Services, Bureau of Laboratories","Michigan Department of Health and Human Services, Bureau of Laboratories",Blankenship HM et al
EPI_ISL_447228,"Michigan Department of Health and Human Services, Bureau of Laboratories","Michigan Department of Health and Human Services, Bureau of Laboratories",Blankenship HM et al
EPI_ISL_447229,"Michigan Department of Health and Human Services, Bureau of Laboratories","Michigan Department of Health and Human Services, Bureau of Laboratories",Blankenship HM et al
EPI_ISL_447059,"Michigan Department of Health and Human Services, Bureau of Laboratories","Michigan Department of Health and Human Services, Bureau of Laboratories",Blankenship HM et al
EPI_ISL_447060,"Michigan Department of Health and Human Services, Bureau of Laboratories","Michigan Department of Health and Human Services, Bureau of Laboratories",Blankenship HM et al
EPI_ISL_447061,"Michigan Department of Health and Human Services, Bureau of Laboratories","Michigan Department of Health and Human Services, Bureau of Laboratories",Blankenship HM et al
EPI_ISL_447062,"Michigan Department of Health and Human Services, Bureau of Laboratories","Michigan Department of Health and Human Services, Bureau of Laboratories",Blankenship HM et al
EPI_ISL_447063,"Michigan Department of Health and Human Services, Bureau of Laboratories","Michigan Department of Health and Human Services, Bureau of Laboratories",Blankenship HM et al
EPI_ISL_452262,"Michigan Department of Health and Human Services, Bureau of Laboratories","Michigan Department of Health and Human Services, Bureau of Laboratories",Blankenship HM et al
EPI_ISL_447064,"Michigan Department of Health and Human Services, Bureau of Laboratories","Michigan Department of Health and Human Services, Bureau of Laboratories",Blankenship HM et al
EPI_ISL_447065,"Michigan Department of Health and Human Services, Bureau of Laboratories","Michigan Department of Health and Human Services, Bureau of Laboratories",Blankenship HM et al
EPI_ISL_447066,"Michigan Department of Health and Human Services, Bureau of Laboratories","Michigan Department of Health and Human Services, Bureau of Laboratories",Blankenship HM et al
EPI_ISL_447067,"Michigan Department of Health and Human Services, Bureau of Laboratories","Michigan Department of Health and Human Services, Bureau of Laboratories",Blankenship HM et al
EPI_ISL_447068,"Michigan Department of Health and Human Services, Bureau of Laboratories","Michigan Department of Health and Human Services, Bureau of Laboratories",Blankenship HM et al
EPI_ISL_447069,"Michigan Department of Health and Human Services, Bureau of Laboratories","Michigan Department of Health and Human Services, Bureau of Laboratories",Blankenship HM et al
EPI_ISL_447070,"Michigan Department of Health and Human Services, Bureau of Laboratories","Michigan Department of Health and Human Services, Bureau of Laboratories",Blankenship HM et al
EPI_ISL_447071,"Michigan Department of Health and Human Services, Bureau of Laboratories","Michigan Department of Health and Human Services, Bureau of Laboratories",Blankenship HM et al
EPI_ISL_447072,"Michigan Department of Health and Human Services, Bureau of Laboratories","Michigan Department of Health and Human Services, Bureau of Laboratories",Blankenship HM et al
EPI_ISL_447073,"Michigan Department of Health and Human Services, Bureau of Laboratories","Michigan Department of Health and Human Services, Bureau of Laboratories",Blankenship HM et al
EPI_ISL_447074,"Michigan Department of Health and Human Services, Bureau of Laboratories","Michigan Department of Health and Human Services, Bureau of Laboratories",Blankenship HM et al
EPI_ISL_447075,"Michigan Department of Health and Human Services, Bureau of Laboratories","Michigan Department of Health and Human Services, Bureau of Laboratories",Blankenship HM et al
EPI_ISL_447076,"Michigan Department of Health and Human Services, Bureau of Laboratories","Michigan Department of Health and Human Services, Bureau of Laboratories",Blankenship HM et al
EPI_ISL_447077,"Michigan Department of Health and Human Services, Bureau of Laboratories","Michigan Department of Health and Human Services, Bureau of Laboratories",Blankenship HM et al
EPI_ISL_447078,"Michigan Department of Health and Human Services, Bureau of Laboratories","Michigan Department of Health and Human Services, Bureau of Laboratories",Blankenship HM et al
EPI_ISL_447079,"Michigan Department of Health and Human Services, Bureau of Laboratories","Michigan Department of Health and Human Services, Bureau of Laboratories",Blankenship HM et al
EPI_ISL_447080,"Michigan Department of Health and Human Services, Bureau of Laboratories","Michigan Department of Health and Human Services, Bureau of Laboratories",Blankenship HM et al
EPI_ISL_447081,"Michigan Department of Health and Human Services, Bureau of Laboratories","Michigan Department of Health and Human Services, Bureau of Laboratories",Blankenship HM et al
EPI_ISL_447082,"Michigan Department of Health and Human Services, Bureau of Laboratories","Michigan Department of Health and Human Services, Bureau of Laboratories",Blankenship HM et al
EPI_ISL_447083,"Michigan Department of Health and Human Services, Bureau of Laboratories","Michigan Department of Health and Human Services, Bureau of Laboratories",Blankenship HM et al
EPI_ISL_447084,"Michigan Department of Health and Human Services, Bureau of Laboratories","Michigan Department of Health and Human Services, Bureau of Laboratories",Blankenship HM et al
EPI_ISL_447085,"Michigan Department of Health and Human Services, Bureau of Laboratories","Michigan Department of Health and Human Services, Bureau of Laboratories",Blankenship HM et al
EPI_ISL_447086,"Michigan Department of Health and Human Services, Bureau of Laboratories","Michigan Department of Health and Human Services, Bureau of Laboratories",Blankenship HM et al
EPI_ISL_452263,"Michigan Department of Health and Human Services, Bureau of Laboratories","Michigan Department of Health and Human Services, Bureau of Laboratories",Blankenship HM et al
EPI_ISL_447087,"Michigan Department of Health and Human Services, Bureau of Laboratories","Michigan Department of Health and Human Services, Bureau of Laboratories",Blankenship HM et al
EPI_ISL_447088,"Michigan Department of Health and Human Services, Bureau of Laboratories","Michigan Department of Health and Human Services, Bureau of Laboratories",Blankenship HM et al
EPI_ISL_447089,"Michigan Department of Health and Human Services, Bureau of Laboratories","Michigan Department of Health and Human Services, Bureau of Laboratories",Blankenship HM et al
EPI_ISL_447090,"Michigan Department of Health and Human Services, Bureau of Laboratories","Michigan Department of Health and Human Services, Bureau of Laboratories",Blankenship HM et al
EPI_ISL_447091,"Michigan Department of Health and Human Services, Bureau of Laboratories","Michigan Department of Health and Human Services, Bureau of Laboratories",Blankenship HM et al
EPI_ISL_447092,"Michigan Department of Health and Human Services, Bureau of Laboratories","Michigan Department of Health and Human Services, Bureau of Laboratories",Blankenship HM et al
EPI_ISL_447093,"Michigan Department of Health and Human Services, Bureau of Laboratories","Michigan Department of Health and Human Services, Bureau of Laboratories",Blankenship HM et al
EPI_ISL_447094,"Michigan Department of Health and Human Services, Bureau of Laboratories","Michigan Department of Health and Human Services, Bureau of Laboratories",Blankenship HM et al
EPI_ISL_447095,"Michigan Department of Health and Human Services, Bureau of Laboratories","Michigan Department of Health and Human Services, Bureau of Laboratories",Blankenship HM et al
EPI_ISL_447096,"Michigan Department of Health and Human Services, Bureau of Laboratories","Michigan Department of Health and Human Services, Bureau of Laboratories",Blankenship HM et al
EPI_ISL_447097,"Michigan Department of Health and Human Services, Bureau of Laboratories","Michigan Department of Health and Human Services, Bureau of Laboratories",Blankenship HM et al
EPI_ISL_447098,"Michigan Department of Health and Human Services, Bureau of Laboratories","Michigan Department of Health and Human Services, Bureau of Laboratories",Blankenship HM et al
EPI_ISL_447099,"Michigan Department of Health and Human Services, Bureau of Laboratories","Michigan Department of Health and Human Services, Bureau of Laboratories",Blankenship HM et al
EPI_ISL_447100,"Michigan Department of Health and Human Services, Bureau of Laboratories","Michigan Department of Health and Human Services, Bureau of Laboratories",Blankenship HM et al
EPI_ISL_447101,"Michigan Department of Health and Human Services, Bureau of Laboratories","Michigan Department of Health and Human Services, Bureau of Laboratories",Blankenship HM et al
EPI_ISL_447102,"Michigan Department of Health and Human Services, Bureau of Laboratories","Michigan Department of Health and Human Services, Bureau of Laboratories",Blankenship HM et al
EPI_ISL_447103,"Michigan Department of Health and Human Services, Bureau of Laboratories","Michigan Department of Health and Human Services, Bureau of Laboratories",Blankenship HM et al
EPI_ISL_447104,"Michigan Department of Health and Human Services, Bureau of Laboratories","Michigan Department of Health and Human Services, Bureau of Laboratories",Blankenship HM et al
EPI_ISL_447105,"Michigan Department of Health and Human Services, Bureau of Laboratories","Michigan Department of Health and Human Services, Bureau of Laboratories",Blankenship HM et al
EPI_ISL_447106,"Michigan Department of Health and Human Services, Bureau of Laboratories","Michigan Department of Health and Human Services, Bureau of Laboratories",Blankenship HM et al
EPI_ISL_447107,"Michigan Department of Health and Human Services, Bureau of Laboratories","Michigan Department of Health and Human Services, Bureau of Laboratories",Blankenship HM et al
EPI_ISL_447108,"Michigan Department of Health and Human Services, Bureau of Laboratories","Michigan Department of Health and Human Services, Bureau of Laboratories",Blankenship HM et al
EPI_ISL_447109,"Michigan Department of Health and Human Services, Bureau of Laboratories","Michigan Department of Health and Human Services, Bureau of Laboratories",Blankenship HM et al
EPI_ISL_447110,"Michigan Department of Health and Human Services, Bureau of Laboratories","Michigan Department of Health and Human Services, Bureau of Laboratories",Blankenship HM et al
EPI_ISL_447111,"Michigan Department of Health and Human Services, Bureau of Laboratories","Michigan Department of Health and Human Services, Bureau of Laboratories",Blankenship HM et al
EPI_ISL_447112,"Michigan Department of Health and Human Services, Bureau of Laboratories","Michigan Department of Health and Human Services, Bureau of Laboratories",Blankenship HM et al
EPI_ISL_447113,"Michigan Department of Health and Human Services, Bureau of Laboratories","Michigan Department of Health and Human Services, Bureau of Laboratories",Blankenship HM et al
EPI_ISL_447114,"Michigan Department of Health and Human Services, Bureau of Laboratories","Michigan Department of Health and Human Services, Bureau of Laboratories",Blankenship HM et al
EPI_ISL_447115,"Michigan Department of Health and Human Services, Bureau of Laboratories","Michigan Department of Health and Human Services, Bureau of Laboratories",Blankenship HM et al
EPI_ISL_447116,"Michigan Department of Health and Human Services, Bureau of Laboratories","Michigan Department of Health and Human Services, Bureau of Laboratories",Blankenship HM et al
EPI_ISL_447117,"Michigan Department of Health and Human Services, Bureau of Laboratories","Michigan Department of Health and Human Services, Bureau of Laboratories",Blankenship HM et al
EPI_ISL_447118,"Michigan Department of Health and Human Services, Bureau of Laboratories","Michigan Department of Health and Human Services, Bureau of Laboratories",Blankenship HM et al
EPI_ISL_450601,"Michigan Department of Health and Human Services, Bureau of Laboratories","Michigan Department of Health and Human Services, Bureau of Laboratories",Blankenship HM et al
EPI_ISL_450602,"Michigan Department of Health and Human Services, Bureau of Laboratories","Michigan Department of Health and Human Services, Bureau of Laboratories",Blankenship HM et al
EPI_ISL_450603,"Michigan Department of Health and Human Services, Bureau of Laboratories","Michigan Department of Health and Human Services, Bureau of Laboratories",Blankenship HM et al
EPI_ISL_450604,"Michigan Department of Health and Human Services, Bureau of Laboratories","Michigan Department of Health and Human Services, Bureau of Laboratories",Blankenship HM et al
EPI_ISL_450605,"Michigan Department of Health and Human Services, Bureau of Laboratories","Michigan Department of Health and Human Services, Bureau of Laboratories",Blankenship HM et al
EPI_ISL_450606,"Michigan Department of Health and Human Services, Bureau of Laboratories","Michigan Department of Health and Human Services, Bureau of Laboratories",Blankenship HM et al
EPI_ISL_450607,"Michigan Department of Health and Human Services, Bureau of Laboratories","Michigan Department of Health and Human Services, Bureau of Laboratories",Blankenship HM et al
EPI_ISL_450608,"Michigan Department of Health and Human Services, Bureau of Laboratories","Michigan Department of Health and Human Services, Bureau of Laboratories",Blankenship HM et al
EPI_ISL_450609,"Michigan Department of Health and Human Services, Bureau of Laboratories","Michigan Department of Health and Human Services, Bureau of Laboratories",Blankenship HM et al
EPI_ISL_450610,"Michigan Department of Health and Human Services, Bureau of Laboratories","Michigan Department of Health and Human Services, Bureau of Laboratories",Blankenship HM et al
EPI_ISL_450611,"Michigan Department of Health and Human Services, Bureau of Laboratories","Michigan Department of Health and Human Services, Bureau of Laboratories",Blankenship HM et al
EPI_ISL_450612,"Michigan Department of Health and Human Services, Bureau of Laboratories","Michigan Department of Health and Human Services, Bureau of Laboratories",Blankenship HM et al
EPI_ISL_450613,"Michigan Department of Health and Human Services, Bureau of Laboratories","Michigan Department of Health and Human Services, Bureau of Laboratories",Blankenship HM et al
EPI_ISL_450614,"Michigan Department of Health and Human Services, Bureau of Laboratories","Michigan Department of Health and Human Services, Bureau of Laboratories",Blankenship HM et al
EPI_ISL_450615,"Michigan Department of Health and Human Services, Bureau of Laboratories","Michigan Department of Health and Human Services, Bureau of Laboratories",Blankenship HM et al
EPI_ISL_450616,"Michigan Department of Health and Human Services, Bureau of Laboratories","Michigan Department of Health and Human Services, Bureau of Laboratories",Blankenship HM et al
EPI_ISL_450617,"Michigan Department of Health and Human Services, Bureau of Laboratories","Michigan Department of Health and Human Services, Bureau of Laboratories",Blankenship HM et al
EPI_ISL_450618,"Michigan Department of Health and Human Services, Bureau of Laboratories","Michigan Department of Health and Human Services, Bureau of Laboratories",Blankenship HM et al
EPI_ISL_450619,"Michigan Department of Health and Human Services, Bureau of Laboratories","Michigan Department of Health and Human Services, Bureau of Laboratories",Blankenship HM et al
EPI_ISL_450620,"Michigan Department of Health and Human Services, Bureau of Laboratories","Michigan Department of Health and Human Services, Bureau of Laboratories",Blankenship HM et al
EPI_ISL_450621,"Michigan Department of Health and Human Services, Bureau of Laboratories","Michigan Department of Health and Human Services, Bureau of Laboratories",Blankenship HM et al
EPI_ISL_450622,"Michigan Department of Health and Human Services, Bureau of Laboratories","Michigan Department of Health and Human Services, Bureau of Laboratories",Blankenship HM et al
EPI_ISL_450623,"Michigan Department of Health and Human Services, Bureau of Laboratories","Michigan Department of Health and Human Services, Bureau of Laboratories",Blankenship HM et al
EPI_ISL_450625,"Michigan Department of Health and Human Services, Bureau of Laboratories","Michigan Department of Health and Human Services, Bureau of Laboratories",Blankenship HM et al
EPI_ISL_450626,"Michigan Department of Health and Human Services, Bureau of Laboratories","Michigan Department of Health and Human Services, Bureau of Laboratories",Blankenship HM et al
EPI_ISL_450627,"Michigan Department of Health and Human Services, Bureau of Laboratories","Michigan Department of Health and Human Services, Bureau of Laboratories",Blankenship HM et al
EPI_ISL_450628,"Michigan Department of Health and Human Services, Bureau of Laboratories","Michigan Department of Health and Human Services, Bureau of Laboratories",Blankenship HM et al
EPI_ISL_450629,"Michigan Department of Health and Human Services, Bureau of Laboratories","Michigan Department of Health and Human Services, Bureau of Laboratories",Blankenship HM et al
EPI_ISL_450630,"Michigan Department of Health and Human Services, Bureau of Laboratories","Michigan Department of Health and Human Services, Bureau of Laboratories",Blankenship HM et al
EPI_ISL_450631,"Michigan Department of Health and Human Services, Bureau of Laboratories","Michigan Department of Health and Human Services, Bureau of Laboratories",Blankenship HM et al
EPI_ISL_450632,"Michigan Department of Health and Human Services, Bureau of Laboratories","Michigan Department of Health and Human Services, Bureau of Laboratories",Blankenship HM et al
EPI_ISL_450633,"Michigan Department of Health and Human Services, Bureau of Laboratories","Michigan Department of Health and Human Services, Bureau of Laboratories",Blankenship HM et al
EPI_ISL_450634,"Michigan Department of Health and Human Services, Bureau of Laboratories","Michigan Department of Health and Human Services, Bureau of Laboratories",Blankenship HM et al
EPI_ISL_450635,"Michigan Department of Health and Human Services, Bureau of Laboratories","Michigan Department of Health and Human Services, Bureau of Laboratories",Blankenship HM et al
EPI_ISL_450636,"Michigan Department of Health and Human Services, Bureau of Laboratories","Michigan Department of Health and Human Services, Bureau of Laboratories",Blankenship HM et al
EPI_ISL_450637,"Michigan Department of Health and Human Services, Bureau of Laboratories","Michigan Department of Health and Human Services, Bureau of Laboratories",Blankenship HM et al
EPI_ISL_450570,"Michigan Department of Health and Human Services, Bureau of Laboratories","Michigan Department of Health and Human Services, Bureau of Laboratories",Blankenship HM et al
EPI_ISL_450571,"Michigan Department of Health and Human Services, Bureau of Laboratories","Michigan Department of Health and Human Services, Bureau of Laboratories",Blankenship HM et al
EPI_ISL_450572,"Michigan Department of Health and Human Services, Bureau of Laboratories","Michigan Department of Health and Human Services, Bureau of Laboratories",Blankenship HM et al
EPI_ISL_450573,"Michigan Department of Health and Human Services, Bureau of Laboratories","Michigan Department of Health and Human Services, Bureau of Laboratories",Blankenship HM et al
EPI_ISL_450574,"Michigan Department of Health and Human Services, Bureau of Laboratories","Michigan Department of Health and Human Services, Bureau of Laboratories",Blankenship HM et al
EPI_ISL_450575,"Michigan Department of Health and Human Services, Bureau of Laboratories","Michigan Department of Health and Human Services, Bureau of Laboratories",Blankenship HM et al
EPI_ISL_450576,"Michigan Department of Health and Human Services, Bureau of Laboratories","Michigan Department of Health and Human Services, Bureau of Laboratories",Blankenship HM et al
EPI_ISL_450577,"Michigan Department of Health and Human Services, Bureau of Laboratories","Michigan Department of Health and Human Services, Bureau of Laboratories",Blankenship HM et al
EPI_ISL_450578,"Michigan Department of Health and Human Services, Bureau of Laboratories","Michigan Department of Health and Human Services, Bureau of Laboratories",Blankenship HM et al
EPI_ISL_450579,"Michigan Department of Health and Human Services, Bureau of Laboratories","Michigan Department of Health and Human Services, Bureau of Laboratories",Blankenship HM et al
EPI_ISL_450580,"Michigan Department of Health and Human Services, Bureau of Laboratories","Michigan Department of Health and Human Services, Bureau of Laboratories",Blankenship HM et al
EPI_ISL_450581,"Michigan Department of Health and Human Services, Bureau of Laboratories","Michigan Department of Health and Human Services, Bureau of Laboratories",Blankenship HM et al
EPI_ISL_450582,"Michigan Department of Health and Human Services, Bureau of Laboratories","Michigan Department of Health and Human Services, Bureau of Laboratories",Blankenship HM et al
EPI_ISL_450583,"Michigan Department of Health and Human Services, Bureau of Laboratories","Michigan Department of Health and Human Services, Bureau of Laboratories",Blankenship HM et al
EPI_ISL_450585,"Michigan Department of Health and Human Services, Bureau of Laboratories","Michigan Department of Health and Human Services, Bureau of Laboratories",Blankenship HM et al
EPI_ISL_450586,"Michigan Department of Health and Human Services, Bureau of Laboratories","Michigan Department of Health and Human Services, Bureau of Laboratories",Blankenship HM et al
EPI_ISL_450587,"Michigan Department of Health and Human Services, Bureau of Laboratories","Michigan Department of Health and Human Services, Bureau of Laboratories",Blankenship HM et al
EPI_ISL_450588,"Michigan Department of Health and Human Services, Bureau of Laboratories","Michigan Department of Health and Human Services, Bureau of Laboratories",Blankenship HM et al
EPI_ISL_450589,"Michigan Department of Health and Human Services, Bureau of Laboratories","Michigan Department of Health and Human Services, Bureau of Laboratories",Blankenship HM et al
EPI_ISL_450590,"Michigan Department of Health and Human Services, Bureau of Laboratories","Michigan Department of Health and Human Services, Bureau of Laboratories",Blankenship HM et al
EPI_ISL_450591,"Michigan Department of Health and Human Services, Bureau of Laboratories","Michigan Department of Health and Human Services, Bureau of Laboratories",Blankenship HM et al
EPI_ISL_450592,"Michigan Department of Health and Human Services, Bureau of Laboratories","Michigan Department of Health and Human Services, Bureau of Laboratories",Blankenship HM et al
EPI_ISL_450593,"Michigan Department of Health and Human Services, Bureau of Laboratories","Michigan Department of Health and Human Services, Bureau of Laboratories",Blankenship HM et al
EPI_ISL_450594,"Michigan Department of Health and Human Services, Bureau of Laboratories","Michigan Department of Health and Human Services, Bureau of Laboratories",Blankenship HM et al
EPI_ISL_450595,"Michigan Department of Health and Human Services, Bureau of Laboratories","Michigan Department of Health and Human Services, Bureau of Laboratories",Blankenship HM et al
EPI_ISL_450596,"Michigan Department of Health and Human Services, Bureau of Laboratories","Michigan Department of Health and Human Services, Bureau of Laboratories",Blankenship HM et al
EPI_ISL_450597,"Michigan Department of Health and Human Services, Bureau of Laboratories","Michigan Department of Health and Human Services, Bureau of Laboratories",Blankenship HM et al
EPI_ISL_450598,"Michigan Department of Health and Human Services, Bureau of Laboratories","Michigan Department of Health and Human Services, Bureau of Laboratories",Blankenship HM et al
EPI_ISL_450599,"Michigan Department of Health and Human Services, Bureau of Laboratories","Michigan Department of Health and Human Services, Bureau of Laboratories",Blankenship HM et al
EPI_ISL_450600,"Michigan Department of Health and Human Services, Bureau of Laboratories","Michigan Department of Health and Human Services, Bureau of Laboratories",Blankenship HM et al
EPI_ISL_452264,"Michigan Department of Health and Human Services, Bureau of Laboratories","Michigan Department of Health and Human Services, Bureau of Laboratories",Blankenship HM et al
EPI_ISL_452265,"Michigan Department of Health and Human Services, Bureau of Laboratories","Michigan Department of Health and Human Services, Bureau of Laboratories",Blankenship HM et al
EPI_ISL_452266,"Michigan Department of Health and Human Services, Bureau of Laboratories","Michigan Department of Health and Human Services, Bureau of Laboratories",Blankenship HM et al
EPI_ISL_452267,"Michigan Department of Health and Human Services, Bureau of Laboratories","Michigan Department of Health and Human Services, Bureau of Laboratories",Blankenship HM et al
EPI_ISL_452268,"Michigan Department of Health and Human Services, Bureau of Laboratories","Michigan Department of Health and Human Services, Bureau of Laboratories",Blankenship HM et al
EPI_ISL_452269,"Michigan Department of Health and Human Services, Bureau of Laboratories","Michigan Department of Health and Human Services, Bureau of Laboratories",Blankenship HM et al
EPI_ISL_452270,"Michigan Department of Health and Human Services, Bureau of Laboratories","Michigan Department of Health and Human Services, Bureau of Laboratories",Blankenship HM et al
EPI_ISL_452271,"Michigan Department of Health and Human Services, Bureau of Laboratories","Michigan Department of Health and Human Services, Bureau of Laboratories",Blankenship HM et al
EPI_ISL_452272,"Michigan Department of Health and Human Services, Bureau of Laboratories","Michigan Department of Health and Human Services, Bureau of Laboratories",Blankenship HM et al
EPI_ISL_452273,"Michigan Department of Health and Human Services, Bureau of Laboratories","Michigan Department of Health and Human Services, Bureau of Laboratories",Blankenship HM et al
EPI_ISL_452274,"Michigan Department of Health and Human Services, Bureau of Laboratories","Michigan Department of Health and Human Services, Bureau of Laboratories",Blankenship HM et al
EPI_ISL_452275,"Michigan Department of Health and Human Services, Bureau of Laboratories","Michigan Department of Health and Human Services, Bureau of Laboratories",Blankenship HM et al
EPI_ISL_452276,"Michigan Department of Health and Human Services, Bureau of Laboratories","Michigan Department of Health and Human Services, Bureau of Laboratories",Blankenship HM et al
EPI_ISL_452277,"Michigan Department of Health and Human Services, Bureau of Laboratories","Michigan Department of Health and Human Services, Bureau of Laboratories",Blankenship HM et al
EPI_ISL_452278,"Michigan Department of Health and Human Services, Bureau of Laboratories","Michigan Department of Health and Human Services, Bureau of Laboratories",Blankenship HM et al
EPI_ISL_452279,"Michigan Department of Health and Human Services, Bureau of Laboratories","Michigan Department of Health and Human Services, Bureau of Laboratories",Blankenship HM et al
EPI_ISL_452280,"Michigan Department of Health and Human Services, Bureau of Laboratories","Michigan Department of Health and Human Services, Bureau of Laboratories",Blankenship HM et al
EPI_ISL_452281,"Michigan Department of Health and Human Services, Bureau of Laboratories","Michigan Department of Health and Human Services, Bureau of Laboratories",Blankenship HM et al
EPI_ISL_452282,"Michigan Department of Health and Human Services, Bureau of Laboratories","Michigan Department of Health and Human Services, Bureau of Laboratories",Blankenship HM et al
EPI_ISL_452283,"Michigan Department of Health and Human Services, Bureau of Laboratories","Michigan Department of Health and Human Services, Bureau of Laboratories",Blankenship HM et al
EPI_ISL_452284,"Michigan Department of Health and Human Services, Bureau of Laboratories","Michigan Department of Health and Human Services, Bureau of Laboratories",Blankenship HM et al
EPI_ISL_452285,"Michigan Department of Health and Human Services, Bureau of Laboratories","Michigan Department of Health and Human Services, Bureau of Laboratories",Blankenship HM et al
EPI_ISL_452286,"Michigan Department of Health and Human Services, Bureau of Laboratories","Michigan Department of Health and Human Services, Bureau of Laboratories",Blankenship HM et al
EPI_ISL_452287,"Michigan Department of Health and Human Services, Bureau of Laboratories","Michigan Department of Health and Human Services, Bureau of Laboratories",Blankenship HM et al
EPI_ISL_452288,"Michigan Department of Health and Human Services, Bureau of Laboratories","Michigan Department of Health and Human Services, Bureau of Laboratories",Blankenship HM et al
EPI_ISL_452289,"Michigan Department of Health and Human Services, Bureau of Laboratories","Michigan Department of Health and Human Services, Bureau of Laboratories",Blankenship HM et al
EPI_ISL_452290,"Michigan Department of Health and Human Services, Bureau of Laboratories","Michigan Department of Health and Human Services, Bureau of Laboratories",Blankenship HM et al
EPI_ISL_452291,"Michigan Department of Health and Human Services, Bureau of Laboratories","Michigan Department of Health and Human Services, Bureau of Laboratories",Blankenship HM et al
EPI_ISL_452292,"Michigan Department of Health and Human Services, Bureau of Laboratories","Michigan Department of Health and Human Services, Bureau of Laboratories",Blankenship HM et al
EPI_ISL_452293,"Michigan Department of Health and Human Services, Bureau of Laboratories","Michigan Department of Health and Human Services, Bureau of Laboratories",Blankenship HM et al
EPI_ISL_452294,"Michigan Department of Health and Human Services, Bureau of Laboratories","Michigan Department of Health and Human Services, Bureau of Laboratories",Blankenship HM et al
EPI_ISL_452295,"Michigan Department of Health and Human Services, Bureau of Laboratories","Michigan Department of Health and Human Services, Bureau of Laboratories",Blankenship HM et al
EPI_ISL_452296,"Michigan Department of Health and Human Services, Bureau of Laboratories","Michigan Department of Health and Human Services, Bureau of Laboratories",Blankenship HM et al
EPI_ISL_452297,"Michigan Department of Health and Human Services, Bureau of Laboratories","Michigan Department of Health and Human Services, Bureau of Laboratories",Blankenship HM et al
EPI_ISL_452298,"Michigan Department of Health and Human Services, Bureau of Laboratories","Michigan Department of Health and Human Services, Bureau of Laboratories",Blankenship HM et al
EPI_ISL_452299,"Michigan Department of Health and Human Services, Bureau of Laboratories","Michigan Department of Health and Human Services, Bureau of Laboratories",Blankenship HM et al
EPI_ISL_452300,"Michigan Department of Health and Human Services, Bureau of Laboratories","Michigan Department of Health and Human Services, Bureau of Laboratories",Blankenship HM et al
EPI_ISL_452301,"Michigan Department of Health and Human Services, Bureau of Laboratories","Michigan Department of Health and Human Services, Bureau of Laboratories",Blankenship HM et al
EPI_ISL_452302,"Michigan Department of Health and Human Services, Bureau of Laboratories","Michigan Department of Health and Human Services, Bureau of Laboratories",Blankenship HM et al
EPI_ISL_452303,"Michigan Department of Health and Human Services, Bureau of Laboratories","Michigan Department of Health and Human Services, Bureau of Laboratories",Blankenship HM et al
EPI_ISL_452304,"Michigan Department of Health and Human Services, Bureau of Laboratories","Michigan Department of Health and Human Services, Bureau of Laboratories",Blankenship HM et al
EPI_ISL_452305,"Michigan Department of Health and Human Services, Bureau of Laboratories","Michigan Department of Health and Human Services, Bureau of Laboratories",Blankenship HM et al
EPI_ISL_452306,"Michigan Department of Health and Human Services, Bureau of Laboratories","Michigan Department of Health and Human Services, Bureau of Laboratories",Blankenship HM et al
EPI_ISL_452307,"Michigan Department of Health and Human Services, Bureau of Laboratories","Michigan Department of Health and Human Services, Bureau of Laboratories",Blankenship HM et al
EPI_ISL_452308,"Michigan Department of Health and Human Services, Bureau of Laboratories","Michigan Department of Health and Human Services, Bureau of Laboratories",Blankenship HM et al
EPI_ISL_452309,"Michigan Department of Health and Human Services, Bureau of Laboratories","Michigan Department of Health and Human Services, Bureau of Laboratories",Blankenship HM et al
EPI_ISL_452310,"Michigan Department of Health and Human Services, Bureau of Laboratories","Michigan Department of Health and Human Services, Bureau of Laboratories",Blankenship HM et al
EPI_ISL_452311,"Michigan Department of Health and Human Services, Bureau of Laboratories","Michigan Department of Health and Human Services, Bureau of Laboratories",Blankenship HM et al
EPI_ISL_452312,"Michigan Department of Health and Human Services, Bureau of Laboratories","Michigan Department of Health and Human Services, Bureau of Laboratories",Blankenship HM et al
EPI_ISL_452313,"Michigan Department of Health and Human Services, Bureau of Laboratories","Michigan Department of Health and Human Services, Bureau of Laboratories",Blankenship HM et al
EPI_ISL_452314,"Michigan Department of Health and Human Services, Bureau of Laboratories","Michigan Department of Health and Human Services, Bureau of Laboratories",Blankenship HM et al
EPI_ISL_452315,"Michigan Department of Health and Human Services, Bureau of Laboratories","Michigan Department of Health and Human Services, Bureau of Laboratories",Blankenship HM et al
EPI_ISL_452316,"Michigan Department of Health and Human Services, Bureau of Laboratories","Michigan Department of Health and Human Services, Bureau of Laboratories",Blankenship HM et al
EPI_ISL_452317,"Michigan Department of Health and Human Services, Bureau of Laboratories","Michigan Department of Health and Human Services, Bureau of Laboratories",Blankenship HM et al
EPI_ISL_452318,"Michigan Department of Health and Human Services, Bureau of Laboratories","Michigan Department of Health and Human Services, Bureau of Laboratories",Blankenship HM et al
EPI_ISL_452319,"Michigan Department of Health and Human Services, Bureau of Laboratories","Michigan Department of Health and Human Services, Bureau of Laboratories",Blankenship HM et al
EPI_ISL_452320,"Michigan Department of Health and Human Services, Bureau of Laboratories","Michigan Department of Health and Human Services, Bureau of Laboratories",Blankenship HM et al
EPI_ISL_452321,"Michigan Department of Health and Human Services, Bureau of Laboratories","Michigan Department of Health and Human Services, Bureau of Laboratories",Blankenship HM et al
EPI_ISL_452322,"Michigan Department of Health and Human Services, Bureau of Laboratories","Michigan Department of Health and Human Services, Bureau of Laboratories",Blankenship HM et al
EPI_ISL_452323,"Michigan Department of Health and Human Services, Bureau of Laboratories","Michigan Department of Health and Human Services, Bureau of Laboratories",Blankenship HM et al
EPI_ISL_452324,"Michigan Department of Health and Human Services, Bureau of Laboratories","Michigan Department of Health and Human Services, Bureau of Laboratories",Blankenship HM et al
EPI_ISL_452325,"Michigan Department of Health and Human Services, Bureau of Laboratories","Michigan Department of Health and Human Services, Bureau of Laboratories",Blankenship HM et al
EPI_ISL_452326,"Michigan Department of Health and Human Services, Bureau of Laboratories","Michigan Department of Health and Human Services, Bureau of Laboratories",Blankenship HM et al
EPI_ISL_459992,"Michigan Department of Health and Human Services, Bureau of Laboratories","Michigan Department of Health and Human Services, Bureau of Laboratories",Blankenship HM et al
EPI_ISL_459993,"Michigan Department of Health and Human Services, Bureau of Laboratories","Michigan Department of Health and Human Services, Bureau of Laboratories",Blankenship HM et al
EPI_ISL_459994,"Michigan Department of Health and Human Services, Bureau of Laboratories","Michigan Department of Health and Human Services, Bureau of Laboratories",Blankenship HM et al
EPI_ISL_459995,"Michigan Department of Health and Human Services, Bureau of Laboratories","Michigan Department of Health and Human Services, Bureau of Laboratories",Blankenship HM et al
EPI_ISL_459996,"Michigan Department of Health and Human Services, Bureau of Laboratories","Michigan Department of Health and Human Services, Bureau of Laboratories",Blankenship HM et al
EPI_ISL_459997,"Michigan Department of Health and Human Services, Bureau of Laboratories","Michigan Department of Health and Human Services, Bureau of Laboratories",Blankenship HM et al
EPI_ISL_459998,"Michigan Department of Health and Human Services, Bureau of Laboratories","Michigan Department of Health and Human Services, Bureau of Laboratories",Blankenship HM et al
EPI_ISL_459999,"Michigan Department of Health and Human Services, Bureau of Laboratories","Michigan Department of Health and Human Services, Bureau of Laboratories",Blankenship HM et al
EPI_ISL_460000,"Michigan Department of Health and Human Services, Bureau of Laboratories","Michigan Department of Health and Human Services, Bureau of Laboratories",Blankenship HM et al
EPI_ISL_460001,"Michigan Department of Health and Human Services, Bureau of Laboratories","Michigan Department of Health and Human Services, Bureau of Laboratories",Blankenship HM et al
EPI_ISL_460002,"Michigan Department of Health and Human Services, Bureau of Laboratories","Michigan Department of Health and Human Services, Bureau of Laboratories",Blankenship HM et al
EPI_ISL_460003,"Michigan Department of Health and Human Services, Bureau of Laboratories","Michigan Department of Health and Human Services, Bureau of Laboratories",Blankenship HM et al
EPI_ISL_460004,"Michigan Department of Health and Human Services, Bureau of Laboratories","Michigan Department of Health and Human Services, Bureau of Laboratories",Blankenship HM et al
EPI_ISL_460005,"Michigan Department of Health and Human Services, Bureau of Laboratories","Michigan Department of Health and Human Services, Bureau of Laboratories",Blankenship HM et al
EPI_ISL_460006,"Michigan Department of Health and Human Services, Bureau of Laboratories","Michigan Department of Health and Human Services, Bureau of Laboratories",Blankenship HM et al
EPI_ISL_460008,"Michigan Department of Health and Human Services, Bureau of Laboratories","Michigan Department of Health and Human Services, Bureau of Laboratories",Blankenship HM et al
EPI_ISL_460009,"Michigan Department of Health and Human Services, Bureau of Laboratories","Michigan Department of Health and Human Services, Bureau of Laboratories",Blankenship HM et al
EPI_ISL_460010,"Michigan Department of Health and Human Services, Bureau of Laboratories","Michigan Department of Health and Human Services, Bureau of Laboratories",Blankenship HM et al
EPI_ISL_460011,"Michigan Department of Health and Human Services, Bureau of Laboratories","Michigan Department of Health and Human Services, Bureau of Laboratories",Blankenship HM et al
EPI_ISL_460012,"Michigan Department of Health and Human Services, Bureau of Laboratories","Michigan Department of Health and Human Services, Bureau of Laboratories",Blankenship HM et al
EPI_ISL_460013,"Michigan Department of Health and Human Services, Bureau of Laboratories","Michigan Department of Health and Human Services, Bureau of Laboratories",Blankenship HM et al
EPI_ISL_460014,"Michigan Department of Health and Human Services, Bureau of Laboratories","Michigan Department of Health and Human Services, Bureau of Laboratories",Blankenship HM et al
EPI_ISL_460015,"Michigan Department of Health and Human Services, Bureau of Laboratories","Michigan Department of Health and Human Services, Bureau of Laboratories",Blankenship HM et al
EPI_ISL_460016,"Michigan Department of Health and Human Services, Bureau of Laboratories","Michigan Department of Health and Human Services, Bureau of Laboratories",Blankenship HM et al
EPI_ISL_460017,"Michigan Department of Health and Human Services, Bureau of Laboratories","Michigan Department of Health and Human Services, Bureau of Laboratories",Blankenship HM et al
EPI_ISL_460018,"Michigan Department of Health and Human Services, Bureau of Laboratories","Michigan Department of Health and Human Services, Bureau of Laboratories",Blankenship HM et al
EPI_ISL_460019,"Michigan Department of Health and Human Services, Bureau of Laboratories","Michigan Department of Health and Human Services, Bureau of Laboratories",Blankenship HM et al
EPI_ISL_460020,"Michigan Department of Health and Human Services, Bureau of Laboratories","Michigan Department of Health and Human Services, Bureau of Laboratories",Blankenship HM et al
EPI_ISL_460021,"Michigan Department of Health and Human Services, Bureau of Laboratories","Michigan Department of Health and Human Services, Bureau of Laboratories",Blankenship HM et al
EPI_ISL_460022,"Michigan Department of Health and Human Services, Bureau of Laboratories","Michigan Department of Health and Human Services, Bureau of Laboratories",Blankenship HM et al
EPI_ISL_460023,"Michigan Department of Health and Human Services, Bureau of Laboratories","Michigan Department of Health and Human Services, Bureau of Laboratories",Blankenship HM et al
EPI_ISL_460024,"Michigan Department of Health and Human Services, Bureau of Laboratories","Michigan Department of Health and Human Services, Bureau of Laboratories",Blankenship HM et al
EPI_ISL_460025,"Michigan Department of Health and Human Services, Bureau of Laboratories","Michigan Department of Health and Human Services, Bureau of Laboratories",Blankenship HM et al
EPI_ISL_460026,"Michigan Department of Health and Human Services, Bureau of Laboratories","Michigan Department of Health and Human Services, Bureau of Laboratories",Blankenship HM et al
EPI_ISL_460027,"Michigan Department of Health and Human Services, Bureau of Laboratories","Michigan Department of Health and Human Services, Bureau of Laboratories",Blankenship HM et al
EPI_ISL_460028,"Michigan Department of Health and Human Services, Bureau of Laboratories","Michigan Department of Health and Human Services, Bureau of Laboratories",Blankenship HM et al
EPI_ISL_460029,"Michigan Department of Health and Human Services, Bureau of Laboratories","Michigan Department of Health and Human Services, Bureau of Laboratories",Blankenship HM et al
EPI_ISL_462636,"Michigan Department of Health and Human Services, Bureau of Laboratories","Michigan Department of Health and Human Services, Bureau of Laboratories",Blankenship HM et al
EPI_ISL_460031,"Michigan Department of Health and Human Services, Bureau of Laboratories","Michigan Department of Health and Human Services, Bureau of Laboratories",Blankenship HM et al
EPI_ISL_460032,"Michigan Department of Health and Human Services, Bureau of Laboratories","Michigan Department of Health and Human Services, Bureau of Laboratories",Blankenship HM et al
EPI_ISL_460033,"Michigan Department of Health and Human Services, Bureau of Laboratories","Michigan Department of Health and Human Services, Bureau of Laboratories",Blankenship HM et al
EPI_ISL_460034,"Michigan Department of Health and Human Services, Bureau of Laboratories","Michigan Department of Health and Human Services, Bureau of Laboratories",Blankenship HM et al
EPI_ISL_460035,"Michigan Department of Health and Human Services, Bureau of Laboratories","Michigan Department of Health and Human Services, Bureau of Laboratories",Blankenship HM et al
EPI_ISL_460036,"Michigan Department of Health and Human Services, Bureau of Laboratories","Michigan Department of Health and Human Services, Bureau of Laboratories",Blankenship HM et al
EPI_ISL_460037,"Michigan Department of Health and Human Services, Bureau of Laboratories","Michigan Department of Health and Human Services, Bureau of Laboratories",Blankenship HM et al
EPI_ISL_460038,"Michigan Department of Health and Human Services, Bureau of Laboratories","Michigan Department of Health and Human Services, Bureau of Laboratories",Blankenship HM et al
EPI_ISL_460039,"Michigan Department of Health and Human Services, Bureau of Laboratories","Michigan Department of Health and Human Services, Bureau of Laboratories",Blankenship HM et al
EPI_ISL_460040,"Michigan Department of Health and Human Services, Bureau of Laboratories","Michigan Department of Health and Human Services, Bureau of Laboratories",Blankenship HM et al
EPI_ISL_460041,"Michigan Department of Health and Human Services, Bureau of Laboratories","Michigan Department of Health and Human Services, Bureau of Laboratories",Blankenship HM et al
EPI_ISL_460042,"Michigan Department of Health and Human Services, Bureau of Laboratories","Michigan Department of Health and Human Services, Bureau of Laboratories",Blankenship HM et al
EPI_ISL_460043,"Michigan Department of Health and Human Services, Bureau of Laboratories","Michigan Department of Health and Human Services, Bureau of Laboratories",Blankenship HM et al
EPI_ISL_460554,"Michigan Department of Health and Human Services, Bureau of Laboratories","Michigan Department of Health and Human Services, Bureau of Laboratories",Blankenship HM et al
EPI_ISL_460555,"Michigan Department of Health and Human Services, Bureau of Laboratories","Michigan Department of Health and Human Services, Bureau of Laboratories",Blankenship HM et al
EPI_ISL_460556,"Michigan Department of Health and Human Services, Bureau of Laboratories","Michigan Department of Health and Human Services, Bureau of Laboratories",Blankenship HM et al
EPI_ISL_460557,"Michigan Department of Health and Human Services, Bureau of Laboratories","Michigan Department of Health and Human Services, Bureau of Laboratories",Blankenship HM et al
EPI_ISL_460558,"Michigan Department of Health and Human Services, Bureau of Laboratories","Michigan Department of Health and Human Services, Bureau of Laboratories",Blankenship HM et al
EPI_ISL_460559,"Michigan Department of Health and Human Services, Bureau of Laboratories","Michigan Department of Health and Human Services, Bureau of Laboratories",Blankenship HM et al
EPI_ISL_460560,"Michigan Department of Health and Human Services, Bureau of Laboratories","Michigan Department of Health and Human Services, Bureau of Laboratories",Blankenship HM et al
EPI_ISL_460561,"Michigan Department of Health and Human Services, Bureau of Laboratories","Michigan Department of Health and Human Services, Bureau of Laboratories",Blankenship HM et al
EPI_ISL_460562,"Michigan Department of Health and Human Services, Bureau of Laboratories","Michigan Department of Health and Human Services, Bureau of Laboratories",Blankenship HM et al
EPI_ISL_460563,"Michigan Department of Health and Human Services, Bureau of Laboratories","Michigan Department of Health and Human Services, Bureau of Laboratories",Blankenship HM et al
EPI_ISL_460564,"Michigan Department of Health and Human Services, Bureau of Laboratories","Michigan Department of Health and Human Services, Bureau of Laboratories",Blankenship HM et al
EPI_ISL_460565,"Michigan Department of Health and Human Services, Bureau of Laboratories","Michigan Department of Health and Human Services, Bureau of Laboratories",Blankenship HM et al
EPI_ISL_460566,"Michigan Department of Health and Human Services, Bureau of Laboratories","Michigan Department of Health and Human Services, Bureau of Laboratories",Blankenship HM et al
EPI_ISL_460567,"Michigan Department of Health and Human Services, Bureau of Laboratories","Michigan Department of Health and Human Services, Bureau of Laboratories",Blankenship HM et al
EPI_ISL_460568,"Michigan Department of Health and Human Services, Bureau of Laboratories","Michigan Department of Health and Human Services, Bureau of Laboratories",Blankenship HM et al
EPI_ISL_460569,"Michigan Department of Health and Human Services, Bureau of Laboratories","Michigan Department of Health and Human Services, Bureau of Laboratories",Blankenship HM et al
EPI_ISL_460570,"Michigan Department of Health and Human Services, Bureau of Laboratories","Michigan Department of Health and Human Services, Bureau of Laboratories",Blankenship HM et al
EPI_ISL_460571,"Michigan Department of Health and Human Services, Bureau of Laboratories","Michigan Department of Health and Human Services, Bureau of Laboratories",Blankenship HM et al
EPI_ISL_460572,"Michigan Department of Health and Human Services, Bureau of Laboratories","Michigan Department of Health and Human Services, Bureau of Laboratories",Blankenship HM et al
EPI_ISL_460573,"Michigan Department of Health and Human Services, Bureau of Laboratories","Michigan Department of Health and Human Services, Bureau of Laboratories",Blankenship HM et al
EPI_ISL_460574,"Michigan Department of Health and Human Services, Bureau of Laboratories","Michigan Department of Health and Human Services, Bureau of Laboratories",Blankenship HM et al
EPI_ISL_460576,"Michigan Department of Health and Human Services, Bureau of Laboratories","Michigan Department of Health and Human Services, Bureau of Laboratories",Blankenship HM et al
EPI_ISL_460577,"Michigan Department of Health and Human Services, Bureau of Laboratories","Michigan Department of Health and Human Services, Bureau of Laboratories",Blankenship HM et al
EPI_ISL_460578,"Michigan Department of Health and Human Services, Bureau of Laboratories","Michigan Department of Health and Human Services, Bureau of Laboratories",Blankenship HM et al
EPI_ISL_460579,"Michigan Department of Health and Human Services, Bureau of Laboratories","Michigan Department of Health and Human Services, Bureau of Laboratories",Blankenship HM et al
EPI_ISL_460580,"Michigan Department of Health and Human Services, Bureau of Laboratories","Michigan Department of Health and Human Services, Bureau of Laboratories",Blankenship HM et al
EPI_ISL_460581,"Michigan Department of Health and Human Services, Bureau of Laboratories","Michigan Department of Health and Human Services, Bureau of Laboratories",Blankenship HM et al
EPI_ISL_460582,"Michigan Department of Health and Human Services, Bureau of Laboratories","Michigan Department of Health and Human Services, Bureau of Laboratories",Blankenship HM et al
EPI_ISL_460583,"Michigan Department of Health and Human Services, Bureau of Laboratories","Michigan Department of Health and Human Services, Bureau of Laboratories",Blankenship HM et al
EPI_ISL_460584,"Michigan Department of Health and Human Services, Bureau of Laboratories","Michigan Department of Health and Human Services, Bureau of Laboratories",Blankenship HM et al
EPI_ISL_460585,"Michigan Department of Health and Human Services, Bureau of Laboratories","Michigan Department of Health and Human Services, Bureau of Laboratories",Blankenship HM et al
EPI_ISL_460586,"Michigan Department of Health and Human Services, Bureau of Laboratories","Michigan Department of Health and Human Services, Bureau of Laboratories",Blankenship HM et al
EPI_ISL_460587,"Michigan Department of Health and Human Services, Bureau of Laboratories","Michigan Department of Health and Human Services, Bureau of Laboratories",Blankenship HM et al
EPI_ISL_460588,"Michigan Department of Health and Human Services, Bureau of Laboratories","Michigan Department of Health and Human Services, Bureau of Laboratories",Blankenship HM et al
EPI_ISL_460591,"Michigan Department of Health and Human Services, Bureau of Laboratories","Michigan Department of Health and Human Services, Bureau of Laboratories",Blankenship HM et al
EPI_ISL_460592,"Michigan Department of Health and Human Services, Bureau of Laboratories","Michigan Department of Health and Human Services, Bureau of Laboratories",Blankenship HM et al
EPI_ISL_460593,"Michigan Department of Health and Human Services, Bureau of Laboratories","Michigan Department of Health and Human Services, Bureau of Laboratories",Blankenship HM et al
EPI_ISL_460594,"Michigan Department of Health and Human Services, Bureau of Laboratories","Michigan Department of Health and Human Services, Bureau of Laboratories",Blankenship HM et al
EPI_ISL_460595,"Michigan Department of Health and Human Services, Bureau of Laboratories","Michigan Department of Health and Human Services, Bureau of Laboratories",Blankenship HM et al
EPI_ISL_460596,"Michigan Department of Health and Human Services, Bureau of Laboratories","Michigan Department of Health and Human Services, Bureau of Laboratories",Blankenship HM et al
EPI_ISL_460597,"Michigan Department of Health and Human Services, Bureau of Laboratories","Michigan Department of Health and Human Services, Bureau of Laboratories",Blankenship HM et al
EPI_ISL_460598,"Michigan Department of Health and Human Services, Bureau of Laboratories","Michigan Department of Health and Human Services, Bureau of Laboratories",Blankenship HM et al
EPI_ISL_460599,"Michigan Department of Health and Human Services, Bureau of Laboratories","Michigan Department of Health and Human Services, Bureau of Laboratories",Blankenship HM et al
EPI_ISL_460600,"Michigan Department of Health and Human Services, Bureau of Laboratories","Michigan Department of Health and Human Services, Bureau of Laboratories",Blankenship HM et al
EPI_ISL_460601,"Michigan Department of Health and Human Services, Bureau of Laboratories","Michigan Department of Health and Human Services, Bureau of Laboratories",Blankenship HM et al
EPI_ISL_460602,"Michigan Department of Health and Human Services, Bureau of Laboratories","Michigan Department of Health and Human Services, Bureau of Laboratories",Blankenship HM et al
EPI_ISL_462638,"Michigan Department of Health and Human Services, Bureau of Laboratories","Michigan Department of Health and Human Services, Bureau of Laboratories",Blankenship HM et al
EPI_ISL_462639,"Michigan Department of Health and Human Services, Bureau of Laboratories","Michigan Department of Health and Human Services, Bureau of Laboratories",Blankenship HM et al
EPI_ISL_462640,"Michigan Department of Health and Human Services, Bureau of Laboratories","Michigan Department of Health and Human Services, Bureau of Laboratories",Blankenship HM et al
EPI_ISL_462641,"Michigan Department of Health and Human Services, Bureau of Laboratories","Michigan Department of Health and Human Services, Bureau of Laboratories",Blankenship HM et al
EPI_ISL_462642,"Michigan Department of Health and Human Services, Bureau of Laboratories","Michigan Department of Health and Human Services, Bureau of Laboratories",Blankenship HM et al
EPI_ISL_462643,"Michigan Department of Health and Human Services, Bureau of Laboratories","Michigan Department of Health and Human Services, Bureau of Laboratories",Blankenship HM et al
EPI_ISL_462644,"Michigan Department of Health and Human Services, Bureau of Laboratories","Michigan Department of Health and Human Services, Bureau of Laboratories",Blankenship HM et al
EPI_ISL_462645,"Michigan Department of Health and Human Services, Bureau of Laboratories","Michigan Department of Health and Human Services, Bureau of Laboratories",Blankenship HM et al
EPI_ISL_462646,"Michigan Department of Health and Human Services, Bureau of Laboratories","Michigan Department of Health and Human Services, Bureau of Laboratories",Blankenship HM et al
EPI_ISL_462647,"Michigan Department of Health and Human Services, Bureau of Laboratories","Michigan Department of Health and Human Services, Bureau of Laboratories",Blankenship HM et al
EPI_ISL_462648,"Michigan Department of Health and Human Services, Bureau of Laboratories","Michigan Department of Health and Human Services, Bureau of Laboratories",Blankenship HM et al
EPI_ISL_462649,"Michigan Department of Health and Human Services, Bureau of Laboratories","Michigan Department of Health and Human Services, Bureau of Laboratories",Blankenship HM et al
EPI_ISL_462650,"Michigan Department of Health and Human Services, Bureau of Laboratories","Michigan Department of Health and Human Services, Bureau of Laboratories",Blankenship HM et al
EPI_ISL_462651,"Michigan Department of Health and Human Services, Bureau of Laboratories","Michigan Department of Health and Human Services, Bureau of Laboratories",Blankenship HM et al
EPI_ISL_462652,"Michigan Department of Health and Human Services, Bureau of Laboratories","Michigan Department of Health and Human Services, Bureau of Laboratories",Blankenship HM et al
EPI_ISL_462653,"Michigan Department of Health and Human Services, Bureau of Laboratories","Michigan Department of Health and Human Services, Bureau of Laboratories",Blankenship HM et al
EPI_ISL_462654,"Michigan Department of Health and Human Services, Bureau of Laboratories","Michigan Department of Health and Human Services, Bureau of Laboratories",Blankenship HM et al
EPI_ISL_462655,"Michigan Department of Health and Human Services, Bureau of Laboratories","Michigan Department of Health and Human Services, Bureau of Laboratories",Blankenship HM et al
EPI_ISL_462656,"Michigan Department of Health and Human Services, Bureau of Laboratories","Michigan Department of Health and Human Services, Bureau of Laboratories",Blankenship HM et al
EPI_ISL_462657,"Michigan Department of Health and Human Services, Bureau of Laboratories","Michigan Department of Health and Human Services, Bureau of Laboratories",Blankenship HM et al
EPI_ISL_462658,"Michigan Department of Health and Human Services, Bureau of Laboratories","Michigan Department of Health and Human Services, Bureau of Laboratories",Blankenship HM et al
EPI_ISL_462659,"Michigan Department of Health and Human Services, Bureau of Laboratories","Michigan Department of Health and Human Services, Bureau of Laboratories",Blankenship HM et al
EPI_ISL_462660,"Michigan Department of Health and Human Services, Bureau of Laboratories","Michigan Department of Health and Human Services, Bureau of Laboratories",Blankenship HM et al
EPI_ISL_462661,"Michigan Department of Health and Human Services, Bureau of Laboratories","Michigan Department of Health and Human Services, Bureau of Laboratories",Blankenship HM et al
EPI_ISL_462662,"Michigan Department of Health and Human Services, Bureau of Laboratories","Michigan Department of Health and Human Services, Bureau of Laboratories",Blankenship HM et al
EPI_ISL_462663,"Michigan Department of Health and Human Services, Bureau of Laboratories","Michigan Department of Health and Human Services, Bureau of Laboratories",Blankenship HM et al
EPI_ISL_462664,"Michigan Department of Health and Human Services, Bureau of Laboratories","Michigan Department of Health and Human Services, Bureau of Laboratories",Blankenship HM et al
EPI_ISL_462665,"Michigan Department of Health and Human Services, Bureau of Laboratories","Michigan Department of Health and Human Services, Bureau of Laboratories",Blankenship HM et al
EPI_ISL_462666,"Michigan Department of Health and Human Services, Bureau of Laboratories","Michigan Department of Health and Human Services, Bureau of Laboratories",Blankenship HM et al
EPI_ISL_462667,"Michigan Department of Health and Human Services, Bureau of Laboratories","Michigan Department of Health and Human Services, Bureau of Laboratories",Blankenship HM et al
EPI_ISL_462668,"Michigan Department of Health and Human Services, Bureau of Laboratories","Michigan Department of Health and Human Services, Bureau of Laboratories",Blankenship HM et al
EPI_ISL_462669,"Michigan Department of Health and Human Services, Bureau of Laboratories","Michigan Department of Health and Human Services, Bureau of Laboratories",Blankenship HM et al
EPI_ISL_462670,"Michigan Department of Health and Human Services, Bureau of Laboratories","Michigan Department of Health and Human Services, Bureau of Laboratories",Blankenship HM et al
EPI_ISL_462671,"Michigan Department of Health and Human Services, Bureau of Laboratories","Michigan Department of Health and Human Services, Bureau of Laboratories",Blankenship HM et al
EPI_ISL_462672,"Michigan Department of Health and Human Services, Bureau of Laboratories","Michigan Department of Health and Human Services, Bureau of Laboratories",Blankenship HM et al
EPI_ISL_462673,"Michigan Department of Health and Human Services, Bureau of Laboratories","Michigan Department of Health and Human Services, Bureau of Laboratories",Blankenship HM et al
EPI_ISL_462674,"Michigan Department of Health and Human Services, Bureau of Laboratories","Michigan Department of Health and Human Services, Bureau of Laboratories",Blankenship HM et al
EPI_ISL_462675,"Michigan Department of Health and Human Services, Bureau of Laboratories","Michigan Department of Health and Human Services, Bureau of Laboratories",Blankenship HM et al
EPI_ISL_462676,"Michigan Department of Health and Human Services, Bureau of Laboratories","Michigan Department of Health and Human Services, Bureau of Laboratories",Blankenship HM et al
EPI_ISL_462677,"Michigan Department of Health and Human Services, Bureau of Laboratories","Michigan Department of Health and Human Services, Bureau of Laboratories",Blankenship HM et al
EPI_ISL_462678,"Michigan Department of Health and Human Services, Bureau of Laboratories","Michigan Department of Health and Human Services, Bureau of Laboratories",Blankenship HM et al
EPI_ISL_462679,"Michigan Department of Health and Human Services, Bureau of Laboratories","Michigan Department of Health and Human Services, Bureau of Laboratories",Blankenship HM et al
EPI_ISL_462680,"Michigan Department of Health and Human Services, Bureau of Laboratories","Michigan Department of Health and Human Services, Bureau of Laboratories",Blankenship HM et al
EPI_ISL_462681,"Michigan Department of Health and Human Services, Bureau of Laboratories","Michigan Department of Health and Human Services, Bureau of Laboratories",Blankenship HM et al
EPI_ISL_462682,"Michigan Department of Health and Human Services, Bureau of Laboratories","Michigan Department of Health and Human Services, Bureau of Laboratories",Blankenship HM et al
EPI_ISL_462683,"Michigan Department of Health and Human Services, Bureau of Laboratories","Michigan Department of Health and Human Services, Bureau of Laboratories",Blankenship HM et al
EPI_ISL_462684,"Michigan Department of Health and Human Services, Bureau of Laboratories","Michigan Department of Health and Human Services, Bureau of Laboratories",Blankenship HM et al
EPI_ISL_462685,"Michigan Department of Health and Human Services, Bureau of Laboratories","Michigan Department of Health and Human Services, Bureau of Laboratories",Blankenship HM et al
EPI_ISL_462686,"Michigan Department of Health and Human Services, Bureau of Laboratories","Michigan Department of Health and Human Services, Bureau of Laboratories",Blankenship HM et al
EPI_ISL_462687,"Michigan Department of Health and Human Services, Bureau of Laboratories","Michigan Department of Health and Human Services, Bureau of Laboratories",Blankenship HM et al
EPI_ISL_462688,"Michigan Department of Health and Human Services, Bureau of Laboratories","Michigan Department of Health and Human Services, Bureau of Laboratories",Blankenship HM et al
EPI_ISL_462689,"Michigan Department of Health and Human Services, Bureau of Laboratories","Michigan Department of Health and Human Services, Bureau of Laboratories",Blankenship HM et al
EPI_ISL_462690,"Michigan Department of Health and Human Services, Bureau of Laboratories","Michigan Department of Health and Human Services, Bureau of Laboratories",Blankenship HM et al
EPI_ISL_462691,"Michigan Department of Health and Human Services, Bureau of Laboratories","Michigan Department of Health and Human Services, Bureau of Laboratories",Blankenship HM et al
EPI_ISL_462692,"Michigan Department of Health and Human Services, Bureau of Laboratories","Michigan Department of Health and Human Services, Bureau of Laboratories",Blankenship HM et al
EPI_ISL_462693,"Michigan Department of Health and Human Services, Bureau of Laboratories","Michigan Department of Health and Human Services, Bureau of Laboratories",Blankenship HM et al
EPI_ISL_462694,"Michigan Department of Health and Human Services, Bureau of Laboratories","Michigan Department of Health and Human Services, Bureau of Laboratories",Blankenship HM et al
EPI_ISL_462695,"Michigan Department of Health and Human Services, Bureau of Laboratories","Michigan Department of Health and Human Services, Bureau of Laboratories",Blankenship HM et al
EPI_ISL_462696,"Michigan Department of Health and Human Services, Bureau of Laboratories","Michigan Department of Health and Human Services, Bureau of Laboratories",Blankenship HM et al
EPI_ISL_462697,"Michigan Department of Health and Human Services, Bureau of Laboratories","Michigan Department of Health and Human Services, Bureau of Laboratories",Blankenship HM et al
EPI_ISL_462698,"Michigan Department of Health and Human Services, Bureau of Laboratories","Michigan Department of Health and Human Services, Bureau of Laboratories",Blankenship HM et al
EPI_ISL_462699,"Michigan Department of Health and Human Services, Bureau of Laboratories","Michigan Department of Health and Human Services, Bureau of Laboratories",Blankenship HM et al
EPI_ISL_462700,"Michigan Department of Health and Human Services, Bureau of Laboratories","Michigan Department of Health and Human Services, Bureau of Laboratories",Blankenship HM et al
EPI_ISL_462701,"Michigan Department of Health and Human Services, Bureau of Laboratories","Michigan Department of Health and Human Services, Bureau of Laboratories",Blankenship HM et al
EPI_ISL_462702,"Michigan Department of Health and Human Services, Bureau of Laboratories","Michigan Department of Health and Human Services, Bureau of Laboratories",Blankenship HM et al
EPI_ISL_462703,"Michigan Department of Health and Human Services, Bureau of Laboratories","Michigan Department of Health and Human Services, Bureau of Laboratories",Blankenship HM et al
EPI_ISL_462704,"Michigan Department of Health and Human Services, Bureau of Laboratories","Michigan Department of Health and Human Services, Bureau of Laboratories",Blankenship HM et al
EPI_ISL_462705,"Michigan Department of Health and Human Services, Bureau of Laboratories","Michigan Department of Health and Human Services, Bureau of Laboratories",Blankenship HM et al
EPI_ISL_462706,"Michigan Department of Health and Human Services, Bureau of Laboratories","Michigan Department of Health and Human Services, Bureau of Laboratories",Blankenship HM et al
EPI_ISL_462707,"Michigan Department of Health and Human Services, Bureau of Laboratories","Michigan Department of Health and Human Services, Bureau of Laboratories",Blankenship HM et al
EPI_ISL_462708,"Michigan Department of Health and Human Services, Bureau of Laboratories","Michigan Department of Health and Human Services, Bureau of Laboratories",Blankenship HM et al
EPI_ISL_462709,"Michigan Department of Health and Human Services, Bureau of Laboratories","Michigan Department of Health and Human Services, Bureau of Laboratories",Blankenship HM et al
EPI_ISL_462710,"Michigan Department of Health and Human Services, Bureau of Laboratories","Michigan Department of Health and Human Services, Bureau of Laboratories",Blankenship HM et al
EPI_ISL_462711,"Michigan Department of Health and Human Services, Bureau of Laboratories","Michigan Department of Health and Human Services, Bureau of Laboratories",Blankenship HM et al
EPI_ISL_462712,"Michigan Department of Health and Human Services, Bureau of Laboratories","Michigan Department of Health and Human Services, Bureau of Laboratories",Blankenship HM et al
EPI_ISL_462713,"Michigan Department of Health and Human Services, Bureau of Laboratories","Michigan Department of Health and Human Services, Bureau of Laboratories",Blankenship HM et al
EPI_ISL_462714,"Michigan Department of Health and Human Services, Bureau of Laboratories","Michigan Department of Health and Human Services, Bureau of Laboratories",Blankenship HM et al
EPI_ISL_462715,"Michigan Department of Health and Human Services, Bureau of Laboratories","Michigan Department of Health and Human Services, Bureau of Laboratories",Blankenship HM et al
EPI_ISL_462716,"Michigan Department of Health and Human Services, Bureau of Laboratories","Michigan Department of Health and Human Services, Bureau of Laboratories",Blankenship HM et al
EPI_ISL_462717,"Michigan Department of Health and Human Services, Bureau of Laboratories","Michigan Department of Health and Human Services, Bureau of Laboratories",Blankenship HM et al
EPI_ISL_462718,"Michigan Department of Health and Human Services, Bureau of Laboratories","Michigan Department of Health and Human Services, Bureau of Laboratories",Blankenship HM et al
EPI_ISL_462719,"Michigan Department of Health and Human Services, Bureau of Laboratories","Michigan Department of Health and Human Services, Bureau of Laboratories",Blankenship HM et al
EPI_ISL_462720,"Michigan Department of Health and Human Services, Bureau of Laboratories","Michigan Department of Health and Human Services, Bureau of Laboratories",Blankenship HM et al
EPI_ISL_462721,"Michigan Department of Health and Human Services, Bureau of Laboratories","Michigan Department of Health and Human Services, Bureau of Laboratories",Blankenship HM et al
EPI_ISL_462722,"Michigan Department of Health and Human Services, Bureau of Laboratories","Michigan Department of Health and Human Services, Bureau of Laboratories",Blankenship HM et al
EPI_ISL_462723,"Michigan Department of Health and Human Services, Bureau of Laboratories","Michigan Department of Health and Human Services, Bureau of Laboratories",Blankenship HM et al
EPI_ISL_462724,"Michigan Department of Health and Human Services, Bureau of Laboratories","Michigan Department of Health and Human Services, Bureau of Laboratories",Blankenship HM et al
EPI_ISL_462725,"Michigan Department of Health and Human Services, Bureau of Laboratories","Michigan Department of Health and Human Services, Bureau of Laboratories",Blankenship HM et al
EPI_ISL_462726,"Michigan Department of Health and Human Services, Bureau of Laboratories","Michigan Department of Health and Human Services, Bureau of Laboratories",Blankenship HM et al
EPI_ISL_462727,"Michigan Department of Health and Human Services, Bureau of Laboratories","Michigan Department of Health and Human Services, Bureau of Laboratories",Blankenship HM et al
EPI_ISL_462728,"Michigan Department of Health and Human Services, Bureau of Laboratories","Michigan Department of Health and Human Services, Bureau of Laboratories",Blankenship HM et al
EPI_ISL_462729,"Michigan Department of Health and Human Services, Bureau of Laboratories","Michigan Department of Health and Human Services, Bureau of Laboratories",Blankenship HM et al
EPI_ISL_462730,"Michigan Department of Health and Human Services, Bureau of Laboratories","Michigan Department of Health and Human Services, Bureau of Laboratories",Blankenship HM et al
EPI_ISL_462731,"Michigan Department of Health and Human Services, Bureau of Laboratories","Michigan Department of Health and Human Services, Bureau of Laboratories",Blankenship HM et al
EPI_ISL_462732,"Michigan Department of Health and Human Services, Bureau of Laboratories","Michigan Department of Health and Human Services, Bureau of Laboratories",Blankenship HM et al
EPI_ISL_462733,"Michigan Department of Health and Human Services, Bureau of Laboratories","Michigan Department of Health and Human Services, Bureau of Laboratories",Blankenship HM et al
EPI_ISL_462734,"Michigan Department of Health and Human Services, Bureau of Laboratories","Michigan Department of Health and Human Services, Bureau of Laboratories",Blankenship HM et al
EPI_ISL_462735,"Michigan Department of Health and Human Services, Bureau of Laboratories","Michigan Department of Health and Human Services, Bureau of Laboratories",Blankenship HM et al
EPI_ISL_462736,"Michigan Department of Health and Human Services, Bureau of Laboratories","Michigan Department of Health and Human Services, Bureau of Laboratories",Blankenship HM et al
EPI_ISL_471679,"Michigan Department of Health and Human Services, Bureau of Laboratories","Michigan Department of Health and Human Services, Bureau of Laboratories",Blankenship HM et al
EPI_ISL_471681,"Michigan Department of Health and Human Services, Bureau of Laboratories","Michigan Department of Health and Human Services, Bureau of Laboratories",Blankenship HM et al
EPI_ISL_471683,"Michigan Department of Health and Human Services, Bureau of Laboratories","Michigan Department of Health and Human Services, Bureau of Laboratories",Blankenship HM et al
EPI_ISL_471685,"Michigan Department of Health and Human Services, Bureau of Laboratories","Michigan Department of Health and Human Services, Bureau of Laboratories",Blankenship HM et al
EPI_ISL_471686,"Michigan Department of Health and Human Services, Bureau of Laboratories","Michigan Department of Health and Human Services, Bureau of Laboratories",Blankenship HM et al
EPI_ISL_471687,"Michigan Department of Health and Human Services, Bureau of Laboratories","Michigan Department of Health and Human Services, Bureau of Laboratories",Blankenship HM et al
EPI_ISL_471688,"Michigan Department of Health and Human Services, Bureau of Laboratories","Michigan Department of Health and Human Services, Bureau of Laboratories",Blankenship HM et al
EPI_ISL_471689,"Michigan Department of Health and Human Services, Bureau of Laboratories","Michigan Department of Health and Human Services, Bureau of Laboratories",Blankenship HM et al
EPI_ISL_471690,"Michigan Department of Health and Human Services, Bureau of Laboratories","Michigan Department of Health and Human Services, Bureau of Laboratories",Blankenship HM et al
EPI_ISL_471691,"Michigan Department of Health and Human Services, Bureau of Laboratories","Michigan Department of Health and Human Services, Bureau of Laboratories",Blankenship HM et al
EPI_ISL_471692,"Michigan Department of Health and Human Services, Bureau of Laboratories","Michigan Department of Health and Human Services, Bureau of Laboratories",Blankenship HM et al
EPI_ISL_471693,"Michigan Department of Health and Human Services, Bureau of Laboratories","Michigan Department of Health and Human Services, Bureau of Laboratories",Blankenship HM et al
EPI_ISL_471694,"Michigan Department of Health and Human Services, Bureau of Laboratories","Michigan Department of Health and Human Services, Bureau of Laboratories",Blankenship HM et al
EPI_ISL_471695,"Michigan Department of Health and Human Services, Bureau of Laboratories","Michigan Department of Health and Human Services, Bureau of Laboratories",Blankenship HM et al
EPI_ISL_471696,"Michigan Department of Health and Human Services, Bureau of Laboratories","Michigan Department of Health and Human Services, Bureau of Laboratories",Blankenship HM et al
EPI_ISL_471697,"Michigan Department of Health and Human Services, Bureau of Laboratories","Michigan Department of Health and Human Services, Bureau of Laboratories",Blankenship HM et al
EPI_ISL_471698,"Michigan Department of Health and Human Services, Bureau of Laboratories","Michigan Department of Health and Human Services, Bureau of Laboratories",Blankenship HM et al
EPI_ISL_471699,"Michigan Department of Health and Human Services, Bureau of Laboratories","Michigan Department of Health and Human Services, Bureau of Laboratories",Blankenship HM et al
EPI_ISL_471700,"Michigan Department of Health and Human Services, Bureau of Laboratories","Michigan Department of Health and Human Services, Bureau of Laboratories",Blankenship HM et al
EPI_ISL_471701,"Michigan Department of Health and Human Services, Bureau of Laboratories","Michigan Department of Health and Human Services, Bureau of Laboratories",Blankenship HM et al
EPI_ISL_471702,"Michigan Department of Health and Human Services, Bureau of Laboratories","Michigan Department of Health and Human Services, Bureau of Laboratories",Blankenship HM et al
EPI_ISL_471703,"Michigan Department of Health and Human Services, Bureau of Laboratories","Michigan Department of Health and Human Services, Bureau of Laboratories",Blankenship HM et al
EPI_ISL_471704,"Michigan Department of Health and Human Services, Bureau of Laboratories","Michigan Department of Health and Human Services, Bureau of Laboratories",Blankenship HM et al
EPI_ISL_471705,"Michigan Department of Health and Human Services, Bureau of Laboratories","Michigan Department of Health and Human Services, Bureau of Laboratories",Blankenship HM et al
EPI_ISL_471706,"Michigan Department of Health and Human Services, Bureau of Laboratories","Michigan Department of Health and Human Services, Bureau of Laboratories",Blankenship HM et al
EPI_ISL_471707,"Michigan Department of Health and Human Services, Bureau of Laboratories","Michigan Department of Health and Human Services, Bureau of Laboratories",Blankenship HM et al
EPI_ISL_471708,"Michigan Department of Health and Human Services, Bureau of Laboratories","Michigan Department of Health and Human Services, Bureau of Laboratories",Blankenship HM et al
EPI_ISL_471709,"Michigan Department of Health and Human Services, Bureau of Laboratories","Michigan Department of Health and Human Services, Bureau of Laboratories",Blankenship HM et al
EPI_ISL_471710,"Michigan Department of Health and Human Services, Bureau of Laboratories","Michigan Department of Health and Human Services, Bureau of Laboratories",Blankenship HM et al
EPI_ISL_471711,"Michigan Department of Health and Human Services, Bureau of Laboratories","Michigan Department of Health and Human Services, Bureau of Laboratories",Blankenship HM et al
EPI_ISL_471712,"Michigan Department of Health and Human Services, Bureau of Laboratories","Michigan Department of Health and Human Services, Bureau of Laboratories",Blankenship HM et al
EPI_ISL_471713,"Michigan Department of Health and Human Services, Bureau of Laboratories","Michigan Department of Health and Human Services, Bureau of Laboratories",Blankenship HM et al
EPI_ISL_471714,"Michigan Department of Health and Human Services, Bureau of Laboratories","Michigan Department of Health and Human Services, Bureau of Laboratories",Blankenship HM et al
EPI_ISL_471715,"Michigan Department of Health and Human Services, Bureau of Laboratories","Michigan Department of Health and Human Services, Bureau of Laboratories",Blankenship HM et al
EPI_ISL_471716,"Michigan Department of Health and Human Services, Bureau of Laboratories","Michigan Department of Health and Human Services, Bureau of Laboratories",Blankenship HM et al
EPI_ISL_471717,"Michigan Department of Health and Human Services, Bureau of Laboratories","Michigan Department of Health and Human Services, Bureau of Laboratories",Blankenship HM et al
EPI_ISL_471718,"Michigan Department of Health and Human Services, Bureau of Laboratories","Michigan Department of Health and Human Services, Bureau of Laboratories",Blankenship HM et al
EPI_ISL_471719,"Michigan Department of Health and Human Services, Bureau of Laboratories","Michigan Department of Health and Human Services, Bureau of Laboratories",Blankenship HM et al
EPI_ISL_471720,"Michigan Department of Health and Human Services, Bureau of Laboratories","Michigan Department of Health and Human Services, Bureau of Laboratories",Blankenship HM et al
EPI_ISL_471721,"Michigan Department of Health and Human Services, Bureau of Laboratories","Michigan Department of Health and Human Services, Bureau of Laboratories",Blankenship HM et al
EPI_ISL_471722,"Michigan Department of Health and Human Services, Bureau of Laboratories","Michigan Department of Health and Human Services, Bureau of Laboratories",Blankenship HM et al
EPI_ISL_471723,"Michigan Department of Health and Human Services, Bureau of Laboratories","Michigan Department of Health and Human Services, Bureau of Laboratories",Blankenship HM et al
EPI_ISL_471724,"Michigan Department of Health and Human Services, Bureau of Laboratories","Michigan Department of Health and Human Services, Bureau of Laboratories",Blankenship HM et al
EPI_ISL_471725,"Michigan Department of Health and Human Services, Bureau of Laboratories","Michigan Department of Health and Human Services, Bureau of Laboratories",Blankenship HM et al
EPI_ISL_471726,"Michigan Department of Health and Human Services, Bureau of Laboratories","Michigan Department of Health and Human Services, Bureau of Laboratories",Blankenship HM et al
EPI_ISL_471727,"Michigan Department of Health and Human Services, Bureau of Laboratories","Michigan Department of Health and Human Services, Bureau of Laboratories",Blankenship HM et al
EPI_ISL_471728,"Michigan Department of Health and Human Services, Bureau of Laboratories","Michigan Department of Health and Human Services, Bureau of Laboratories",Blankenship HM et al
EPI_ISL_471729,"Michigan Department of Health and Human Services, Bureau of Laboratories","Michigan Department of Health and Human Services, Bureau of Laboratories",Blankenship HM et al
EPI_ISL_471730,"Michigan Department of Health and Human Services, Bureau of Laboratories","Michigan Department of Health and Human Services, Bureau of Laboratories",Blankenship HM et al
EPI_ISL_471731,"Michigan Department of Health and Human Services, Bureau of Laboratories","Michigan Department of Health and Human Services, Bureau of Laboratories",Blankenship HM et al
EPI_ISL_471732,"Michigan Department of Health and Human Services, Bureau of Laboratories","Michigan Department of Health and Human Services, Bureau of Laboratories",Blankenship HM et al
EPI_ISL_471733,"Michigan Department of Health and Human Services, Bureau of Laboratories","Michigan Department of Health and Human Services, Bureau of Laboratories",Blankenship HM et al
EPI_ISL_471734,"Michigan Department of Health and Human Services, Bureau of Laboratories","Michigan Department of Health and Human Services, Bureau of Laboratories",Blankenship HM et al
EPI_ISL_471735,"Michigan Department of Health and Human Services, Bureau of Laboratories","Michigan Department of Health and Human Services, Bureau of Laboratories",Blankenship HM et al
EPI_ISL_471736,"Michigan Department of Health and Human Services, Bureau of Laboratories","Michigan Department of Health and Human Services, Bureau of Laboratories",Blankenship HM et al
EPI_ISL_471737,"Michigan Department of Health and Human Services, Bureau of Laboratories","Michigan Department of Health and Human Services, Bureau of Laboratories",Blankenship HM et al
EPI_ISL_471738,"Michigan Department of Health and Human Services, Bureau of Laboratories","Michigan Department of Health and Human Services, Bureau of Laboratories",Blankenship HM et al
EPI_ISL_471739,"Michigan Department of Health and Human Services, Bureau of Laboratories","Michigan Department of Health and Human Services, Bureau of Laboratories",Blankenship HM et al
EPI_ISL_471740,"Michigan Department of Health and Human Services, Bureau of Laboratories","Michigan Department of Health and Human Services, Bureau of Laboratories",Blankenship HM et al
EPI_ISL_471742,"Michigan Department of Health and Human Services, Bureau of Laboratories","Michigan Department of Health and Human Services, Bureau of Laboratories",Blankenship HM et al
EPI_ISL_471743,"Michigan Department of Health and Human Services, Bureau of Laboratories","Michigan Department of Health and Human Services, Bureau of Laboratories",Blankenship HM et al
EPI_ISL_471744,"Michigan Department of Health and Human Services, Bureau of Laboratories","Michigan Department of Health and Human Services, Bureau of Laboratories",Blankenship HM et al
EPI_ISL_471745,"Michigan Department of Health and Human Services, Bureau of Laboratories","Michigan Department of Health and Human Services, Bureau of Laboratories",Blankenship HM et al
EPI_ISL_471746,"Michigan Department of Health and Human Services, Bureau of Laboratories","Michigan Department of Health and Human Services, Bureau of Laboratories",Blankenship HM et al
EPI_ISL_471747,"Michigan Department of Health and Human Services, Bureau of Laboratories","Michigan Department of Health and Human Services, Bureau of Laboratories",Blankenship HM et al
EPI_ISL_471748,"Michigan Department of Health and Human Services, Bureau of Laboratories","Michigan Department of Health and Human Services, Bureau of Laboratories",Blankenship HM et al
EPI_ISL_471749,"Michigan Department of Health and Human Services, Bureau of Laboratories","Michigan Department of Health and Human Services, Bureau of Laboratories",Blankenship HM et al
EPI_ISL_471750,"Michigan Department of Health and Human Services, Bureau of Laboratories","Michigan Department of Health and Human Services, Bureau of Laboratories",Blankenship HM et al
EPI_ISL_471751,"Michigan Department of Health and Human Services, Bureau of Laboratories","Michigan Department of Health and Human Services, Bureau of Laboratories",Blankenship HM et al
EPI_ISL_471752,"Michigan Department of Health and Human Services, Bureau of Laboratories","Michigan Department of Health and Human Services, Bureau of Laboratories",Blankenship HM et al
EPI_ISL_471753,"Michigan Department of Health and Human Services, Bureau of Laboratories","Michigan Department of Health and Human Services, Bureau of Laboratories",Blankenship HM et al
EPI_ISL_471754,"Michigan Department of Health and Human Services, Bureau of Laboratories","Michigan Department of Health and Human Services, Bureau of Laboratories",Blankenship HM et al
EPI_ISL_471676,"Michigan Department of Health and Human Services, Bureau of Laboratories","Michigan Department of Health and Human Services, Bureau of Laboratories",Blankenship HM et al
EPI_ISL_471678,"Michigan Department of Health and Human Services, Bureau of Laboratories","Michigan Department of Health and Human Services, Bureau of Laboratories",Blankenship HM et al
EPI_ISL_471756,"Michigan Department of Health and Human Services, Bureau of Laboratories","Michigan Department of Health and Human Services, Bureau of Laboratories",Blankenship HM et al
EPI_ISL_471757,"Michigan Department of Health and Human Services, Bureau of Laboratories","Michigan Department of Health and Human Services, Bureau of Laboratories",Blankenship HM et al
EPI_ISL_471758,"Michigan Department of Health and Human Services, Bureau of Laboratories","Michigan Department of Health and Human Services, Bureau of Laboratories",Blankenship HM et al
EPI_ISL_471759,"Michigan Department of Health and Human Services, Bureau of Laboratories","Michigan Department of Health and Human Services, Bureau of Laboratories",Blankenship HM et al
EPI_ISL_471760,"Michigan Department of Health and Human Services, Bureau of Laboratories","Michigan Department of Health and Human Services, Bureau of Laboratories",Blankenship HM et al
EPI_ISL_471761,"Michigan Department of Health and Human Services, Bureau of Laboratories","Michigan Department of Health and Human Services, Bureau of Laboratories",Blankenship HM et al
EPI_ISL_471762,"Michigan Department of Health and Human Services, Bureau of Laboratories","Michigan Department of Health and Human Services, Bureau of Laboratories",Blankenship HM et al
EPI_ISL_471763,"Michigan Department of Health and Human Services, Bureau of Laboratories","Michigan Department of Health and Human Services, Bureau of Laboratories",Blankenship HM et al
EPI_ISL_471764,"Michigan Department of Health and Human Services, Bureau of Laboratories","Michigan Department of Health and Human Services, Bureau of Laboratories",Blankenship HM et al
EPI_ISL_471765,"Michigan Department of Health and Human Services, Bureau of Laboratories","Michigan Department of Health and Human Services, Bureau of Laboratories",Blankenship HM et al
EPI_ISL_471766,"Michigan Department of Health and Human Services, Bureau of Laboratories","Michigan Department of Health and Human Services, Bureau of Laboratories",Blankenship HM et al
EPI_ISL_471767,"Michigan Department of Health and Human Services, Bureau of Laboratories","Michigan Department of Health and Human Services, Bureau of Laboratories",Blankenship HM et al
EPI_ISL_471768,"Michigan Department of Health and Human Services, Bureau of Laboratories","Michigan Department of Health and Human Services, Bureau of Laboratories",Blankenship HM et al
EPI_ISL_471769,"Michigan Department of Health and Human Services, Bureau of Laboratories","Michigan Department of Health and Human Services, Bureau of Laboratories",Blankenship HM et al
EPI_ISL_471770,"Michigan Department of Health and Human Services, Bureau of Laboratories","Michigan Department of Health and Human Services, Bureau of Laboratories",Blankenship HM et al
EPI_ISL_471771,"Michigan Department of Health and Human Services, Bureau of Laboratories","Michigan Department of Health and Human Services, Bureau of Laboratories",Blankenship HM et al
EPI_ISL_471772,"Michigan Department of Health and Human Services, Bureau of Laboratories","Michigan Department of Health and Human Services, Bureau of Laboratories",Blankenship HM et al
EPI_ISL_471774,"Michigan Department of Health and Human Services, Bureau of Laboratories","Michigan Department of Health and Human Services, Bureau of Laboratories",Blankenship HM et al
EPI_ISL_471775,"Michigan Department of Health and Human Services, Bureau of Laboratories","Michigan Department of Health and Human Services, Bureau of Laboratories",Blankenship HM et al
EPI_ISL_471776,"Michigan Department of Health and Human Services, Bureau of Laboratories","Michigan Department of Health and Human Services, Bureau of Laboratories",Blankenship HM et al
EPI_ISL_471777,"Michigan Department of Health and Human Services, Bureau of Laboratories","Michigan Department of Health and Human Services, Bureau of Laboratories",Blankenship HM et al
EPI_ISL_471778,"Michigan Department of Health and Human Services, Bureau of Laboratories","Michigan Department of Health and Human Services, Bureau of Laboratories",Blankenship HM et al
EPI_ISL_471779,"Michigan Department of Health and Human Services, Bureau of Laboratories","Michigan Department of Health and Human Services, Bureau of Laboratories",Blankenship HM et al
EPI_ISL_471780,"Michigan Department of Health and Human Services, Bureau of Laboratories","Michigan Department of Health and Human Services, Bureau of Laboratories",Blankenship HM et al
EPI_ISL_471781,"Michigan Department of Health and Human Services, Bureau of Laboratories","Michigan Department of Health and Human Services, Bureau of Laboratories",Blankenship HM et al
EPI_ISL_471782,"Michigan Department of Health and Human Services, Bureau of Laboratories","Michigan Department of Health and Human Services, Bureau of Laboratories",Blankenship HM et al
EPI_ISL_471783,"Michigan Department of Health and Human Services, Bureau of Laboratories","Michigan Department of Health and Human Services, Bureau of Laboratories",Blankenship HM et al
EPI_ISL_471784,"Michigan Department of Health and Human Services, Bureau of Laboratories","Michigan Department of Health and Human Services, Bureau of Laboratories",Blankenship HM et al
EPI_ISL_471785,"Michigan Department of Health and Human Services, Bureau of Laboratories","Michigan Department of Health and Human Services, Bureau of Laboratories",Blankenship HM et al
EPI_ISL_471786,"Michigan Department of Health and Human Services, Bureau of Laboratories","Michigan Department of Health and Human Services, Bureau of Laboratories",Blankenship HM et al
EPI_ISL_471787,"Michigan Department of Health and Human Services, Bureau of Laboratories","Michigan Department of Health and Human Services, Bureau of Laboratories",Blankenship HM et al
EPI_ISL_471788,"Michigan Department of Health and Human Services, Bureau of Laboratories","Michigan Department of Health and Human Services, Bureau of Laboratories",Blankenship HM et al
EPI_ISL_471789,"Michigan Department of Health and Human Services, Bureau of Laboratories","Michigan Department of Health and Human Services, Bureau of Laboratories",Blankenship HM et al
EPI_ISL_471790,"Michigan Department of Health and Human Services, Bureau of Laboratories","Michigan Department of Health and Human Services, Bureau of Laboratories",Blankenship HM et al
EPI_ISL_471791,"Michigan Department of Health and Human Services, Bureau of Laboratories","Michigan Department of Health and Human Services, Bureau of Laboratories",Blankenship HM et al
EPI_ISL_471792,"Michigan Department of Health and Human Services, Bureau of Laboratories","Michigan Department of Health and Human Services, Bureau of Laboratories",Blankenship HM et al
EPI_ISL_471793,"Michigan Department of Health and Human Services, Bureau of Laboratories","Michigan Department of Health and Human Services, Bureau of Laboratories",Blankenship HM et al
EPI_ISL_471794,"Michigan Department of Health and Human Services, Bureau of Laboratories","Michigan Department of Health and Human Services, Bureau of Laboratories",Blankenship HM et al
EPI_ISL_471795,"Michigan Department of Health and Human Services, Bureau of Laboratories","Michigan Department of Health and Human Services, Bureau of Laboratories",Blankenship HM et al
EPI_ISL_471796,"Michigan Department of Health and Human Services, Bureau of Laboratories","Michigan Department of Health and Human Services, Bureau of Laboratories",Blankenship HM et al
EPI_ISL_471797,"Michigan Department of Health and Human Services, Bureau of Laboratories","Michigan Department of Health and Human Services, Bureau of Laboratories",Blankenship HM et al
EPI_ISL_471798,"Michigan Department of Health and Human Services, Bureau of Laboratories","Michigan Department of Health and Human Services, Bureau of Laboratories",Blankenship HM et al
EPI_ISL_471799,"Michigan Department of Health and Human Services, Bureau of Laboratories","Michigan Department of Health and Human Services, Bureau of Laboratories",Blankenship HM et al
EPI_ISL_471800,"Michigan Department of Health and Human Services, Bureau of Laboratories","Michigan Department of Health and Human Services, Bureau of Laboratories",Blankenship HM et al
EPI_ISL_471801,"Michigan Department of Health and Human Services, Bureau of Laboratories","Michigan Department of Health and Human Services, Bureau of Laboratories",Blankenship HM et al
EPI_ISL_471802,"Michigan Department of Health and Human Services, Bureau of Laboratories","Michigan Department of Health and Human Services, Bureau of Laboratories",Blankenship HM et al
EPI_ISL_471803,"Michigan Department of Health and Human Services, Bureau of Laboratories","Michigan Department of Health and Human Services, Bureau of Laboratories",Blankenship HM et al
EPI_ISL_471804,"Michigan Department of Health and Human Services, Bureau of Laboratories","Michigan Department of Health and Human Services, Bureau of Laboratories",Blankenship HM et al
EPI_ISL_471805,"Michigan Department of Health and Human Services, Bureau of Laboratories","Michigan Department of Health and Human Services, Bureau of Laboratories",Blankenship HM et al
EPI_ISL_471806,"Michigan Department of Health and Human Services, Bureau of Laboratories","Michigan Department of Health and Human Services, Bureau of Laboratories",Blankenship HM et al
EPI_ISL_471807,"Michigan Department of Health and Human Services, Bureau of Laboratories","Michigan Department of Health and Human Services, Bureau of Laboratories",Blankenship HM et al
EPI_ISL_471808,"Michigan Department of Health and Human Services, Bureau of Laboratories","Michigan Department of Health and Human Services, Bureau of Laboratories",Blankenship HM et al
EPI_ISL_471809,"Michigan Department of Health and Human Services, Bureau of Laboratories","Michigan Department of Health and Human Services, Bureau of Laboratories",Blankenship HM et al
EPI_ISL_471810,"Michigan Department of Health and Human Services, Bureau of Laboratories","Michigan Department of Health and Human Services, Bureau of Laboratories",Blankenship HM et al
EPI_ISL_471811,"Michigan Department of Health and Human Services, Bureau of Laboratories","Michigan Department of Health and Human Services, Bureau of Laboratories",Blankenship HM et al
EPI_ISL_471812,"Michigan Department of Health and Human Services, Bureau of Laboratories","Michigan Department of Health and Human Services, Bureau of Laboratories",Blankenship HM et al
EPI_ISL_471813,"Michigan Department of Health and Human Services, Bureau of Laboratories","Michigan Department of Health and Human Services, Bureau of Laboratories",Blankenship HM et al
EPI_ISL_471814,"Michigan Department of Health and Human Services, Bureau of Laboratories","Michigan Department of Health and Human Services, Bureau of Laboratories",Blankenship HM et al
EPI_ISL_471815,"Michigan Department of Health and Human Services, Bureau of Laboratories","Michigan Department of Health and Human Services, Bureau of Laboratories",Blankenship HM et al
EPI_ISL_471816,"Michigan Department of Health and Human Services, Bureau of Laboratories","Michigan Department of Health and Human Services, Bureau of Laboratories",Blankenship HM et al
EPI_ISL_471817,"Michigan Department of Health and Human Services, Bureau of Laboratories","Michigan Department of Health and Human Services, Bureau of Laboratories",Blankenship HM et al
EPI_ISL_471818,"Michigan Department of Health and Human Services, Bureau of Laboratories","Michigan Department of Health and Human Services, Bureau of Laboratories",Blankenship HM et al
EPI_ISL_471819,"Michigan Department of Health and Human Services, Bureau of Laboratories","Michigan Department of Health and Human Services, Bureau of Laboratories",Blankenship HM et al
EPI_ISL_471820,"Michigan Department of Health and Human Services, Bureau of Laboratories","Michigan Department of Health and Human Services, Bureau of Laboratories",Blankenship HM et al
EPI_ISL_471821,"Michigan Department of Health and Human Services, Bureau of Laboratories","Michigan Department of Health and Human Services, Bureau of Laboratories",Blankenship HM et al
EPI_ISL_471822,"Michigan Department of Health and Human Services, Bureau of Laboratories","Michigan Department of Health and Human Services, Bureau of Laboratories",Blankenship HM et al
EPI_ISL_471823,"Michigan Department of Health and Human Services, Bureau of Laboratories","Michigan Department of Health and Human Services, Bureau of Laboratories",Blankenship HM et al
EPI_ISL_471824,"Michigan Department of Health and Human Services, Bureau of Laboratories","Michigan Department of Health and Human Services, Bureau of Laboratories",Blankenship HM et al
EPI_ISL_471825,"Michigan Department of Health and Human Services, Bureau of Laboratories","Michigan Department of Health and Human Services, Bureau of Laboratories",Blankenship HM et al
EPI_ISL_471826,"Michigan Department of Health and Human Services, Bureau of Laboratories","Michigan Department of Health and Human Services, Bureau of Laboratories",Blankenship HM et al
EPI_ISL_471827,"Michigan Department of Health and Human Services, Bureau of Laboratories","Michigan Department of Health and Human Services, Bureau of Laboratories",Blankenship HM et al
EPI_ISL_471828,"Michigan Department of Health and Human Services, Bureau of Laboratories","Michigan Department of Health and Human Services, Bureau of Laboratories",Blankenship HM et al
EPI_ISL_471829,"Michigan Department of Health and Human Services, Bureau of Laboratories","Michigan Department of Health and Human Services, Bureau of Laboratories",Blankenship HM et al
EPI_ISL_471830,"Michigan Department of Health and Human Services, Bureau of Laboratories","Michigan Department of Health and Human Services, Bureau of Laboratories",Blankenship HM et al
EPI_ISL_471831,"Michigan Department of Health and Human Services, Bureau of Laboratories","Michigan Department of Health and Human Services, Bureau of Laboratories",Blankenship HM et al
EPI_ISL_471832,"Michigan Department of Health and Human Services, Bureau of Laboratories","Michigan Department of Health and Human Services, Bureau of Laboratories",Blankenship HM et al
EPI_ISL_471833,"Michigan Department of Health and Human Services, Bureau of Laboratories","Michigan Department of Health and Human Services, Bureau of Laboratories",Blankenship HM et al
EPI_ISL_471834,"Michigan Department of Health and Human Services, Bureau of Laboratories","Michigan Department of Health and Human Services, Bureau of Laboratories",Blankenship HM et al
EPI_ISL_471835,"Michigan Department of Health and Human Services, Bureau of Laboratories","Michigan Department of Health and Human Services, Bureau of Laboratories",Blankenship HM et al
EPI_ISL_471836,"Michigan Department of Health and Human Services, Bureau of Laboratories","Michigan Department of Health and Human Services, Bureau of Laboratories",Blankenship HM et al
EPI_ISL_471837,"Michigan Department of Health and Human Services, Bureau of Laboratories","Michigan Department of Health and Human Services, Bureau of Laboratories",Blankenship HM et al
EPI_ISL_471838,"Michigan Department of Health and Human Services, Bureau of Laboratories","Michigan Department of Health and Human Services, Bureau of Laboratories",Blankenship HM et al
EPI_ISL_471839,"Michigan Department of Health and Human Services, Bureau of Laboratories","Michigan Department of Health and Human Services, Bureau of Laboratories",Blankenship HM et al
EPI_ISL_471840,"Michigan Department of Health and Human Services, Bureau of Laboratories","Michigan Department of Health and Human Services, Bureau of Laboratories",Blankenship HM et al
EPI_ISL_471841,"Michigan Department of Health and Human Services, Bureau of Laboratories","Michigan Department of Health and Human Services, Bureau of Laboratories",Blankenship HM et al
EPI_ISL_471842,"Michigan Department of Health and Human Services, Bureau of Laboratories","Michigan Department of Health and Human Services, Bureau of Laboratories",Blankenship HM et al
EPI_ISL_471843,"Michigan Department of Health and Human Services, Bureau of Laboratories","Michigan Department of Health and Human Services, Bureau of Laboratories",Blankenship HM et al
EPI_ISL_471844,"Michigan Department of Health and Human Services, Bureau of Laboratories","Michigan Department of Health and Human Services, Bureau of Laboratories",Blankenship HM et al
EPI_ISL_471845,"Michigan Department of Health and Human Services, Bureau of Laboratories","Michigan Department of Health and Human Services, Bureau of Laboratories",Blankenship HM et al
EPI_ISL_471846,"Michigan Department of Health and Human Services, Bureau of Laboratories","Michigan Department of Health and Human Services, Bureau of Laboratories",Blankenship HM et al
EPI_ISL_471847,"Michigan Department of Health and Human Services, Bureau of Laboratories","Michigan Department of Health and Human Services, Bureau of Laboratories",Blankenship HM et al
EPI_ISL_471848,"Michigan Department of Health and Human Services, Bureau of Laboratories","Michigan Department of Health and Human Services, Bureau of Laboratories",Blankenship HM et al
EPI_ISL_471849,"Michigan Department of Health and Human Services, Bureau of Laboratories","Michigan Department of Health and Human Services, Bureau of Laboratories",Blankenship HM et al
EPI_ISL_471850,"Michigan Department of Health and Human Services, Bureau of Laboratories","Michigan Department of Health and Human Services, Bureau of Laboratories",Blankenship HM et al
EPI_ISL_471851,"Michigan Department of Health and Human Services, Bureau of Laboratories","Michigan Department of Health and Human Services, Bureau of Laboratories",Blankenship HM et al
EPI_ISL_471852,"Michigan Department of Health and Human Services, Bureau of Laboratories","Michigan Department of Health and Human Services, Bureau of Laboratories",Blankenship HM et al
EPI_ISL_471853,"Michigan Department of Health and Human Services, Bureau of Laboratories","Michigan Department of Health and Human Services, Bureau of Laboratories",Blankenship HM et al
EPI_ISL_471854,"Michigan Department of Health and Human Services, Bureau of Laboratories","Michigan Department of Health and Human Services, Bureau of Laboratories",Blankenship HM et al
EPI_ISL_471855,"Michigan Department of Health and Human Services, Bureau of Laboratories","Michigan Department of Health and Human Services, Bureau of Laboratories",Blankenship HM et al
EPI_ISL_471856,"Michigan Department of Health and Human Services, Bureau of Laboratories","Michigan Department of Health and Human Services, Bureau of Laboratories",Blankenship HM et al
EPI_ISL_471857,"Michigan Department of Health and Human Services, Bureau of Laboratories","Michigan Department of Health and Human Services, Bureau of Laboratories",Blankenship HM et al
EPI_ISL_471858,"Michigan Department of Health and Human Services, Bureau of Laboratories","Michigan Department of Health and Human Services, Bureau of Laboratories",Blankenship HM et al
EPI_ISL_471859,"Michigan Department of Health and Human Services, Bureau of Laboratories","Michigan Department of Health and Human Services, Bureau of Laboratories",Blankenship HM et al
EPI_ISL_471860,"Michigan Department of Health and Human Services, Bureau of Laboratories","Michigan Department of Health and Human Services, Bureau of Laboratories",Blankenship HM et al
EPI_ISL_471861,"Michigan Department of Health and Human Services, Bureau of Laboratories","Michigan Department of Health and Human Services, Bureau of Laboratories",Blankenship HM et al
EPI_ISL_471862,"Michigan Department of Health and Human Services, Bureau of Laboratories","Michigan Department of Health and Human Services, Bureau of Laboratories",Blankenship HM et al
EPI_ISL_471863,"Michigan Department of Health and Human Services, Bureau of Laboratories","Michigan Department of Health and Human Services, Bureau of Laboratories",Blankenship HM et al
EPI_ISL_471864,"Michigan Department of Health and Human Services, Bureau of Laboratories","Michigan Department of Health and Human Services, Bureau of Laboratories",Blankenship HM et al
EPI_ISL_471865,"Michigan Department of Health and Human Services, Bureau of Laboratories","Michigan Department of Health and Human Services, Bureau of Laboratories",Blankenship HM et al
EPI_ISL_471866,"Michigan Department of Health and Human Services, Bureau of Laboratories","Michigan Department of Health and Human Services, Bureau of Laboratories",Blankenship HM et al
EPI_ISL_471867,"Michigan Department of Health and Human Services, Bureau of Laboratories","Michigan Department of Health and Human Services, Bureau of Laboratories",Blankenship HM et al
EPI_ISL_471868,"Michigan Department of Health and Human Services, Bureau of Laboratories","Michigan Department of Health and Human Services, Bureau of Laboratories",Blankenship HM et al
EPI_ISL_471869,"Michigan Department of Health and Human Services, Bureau of Laboratories","Michigan Department of Health and Human Services, Bureau of Laboratories",Blankenship HM et al
EPI_ISL_471870,"Michigan Department of Health and Human Services, Bureau of Laboratories","Michigan Department of Health and Human Services, Bureau of Laboratories",Blankenship HM et al
EPI_ISL_471871,"Michigan Department of Health and Human Services, Bureau of Laboratories","Michigan Department of Health and Human Services, Bureau of Laboratories",Blankenship HM et al
EPI_ISL_471872,"Michigan Department of Health and Human Services, Bureau of Laboratories","Michigan Department of Health and Human Services, Bureau of Laboratories",Blankenship HM et al
EPI_ISL_471873,"Michigan Department of Health and Human Services, Bureau of Laboratories","Michigan Department of Health and Human Services, Bureau of Laboratories",Blankenship HM et al
EPI_ISL_471874,"Michigan Department of Health and Human Services, Bureau of Laboratories","Michigan Department of Health and Human Services, Bureau of Laboratories",Blankenship HM et al
EPI_ISL_471875,"Michigan Department of Health and Human Services, Bureau of Laboratories","Michigan Department of Health and Human Services, Bureau of Laboratories",Blankenship HM et al
EPI_ISL_471876,"Michigan Department of Health and Human Services, Bureau of Laboratories","Michigan Department of Health and Human Services, Bureau of Laboratories",Blankenship HM et al
EPI_ISL_471877,"Michigan Department of Health and Human Services, Bureau of Laboratories","Michigan Department of Health and Human Services, Bureau of Laboratories",Blankenship HM et al
EPI_ISL_471878,"Michigan Department of Health and Human Services, Bureau of Laboratories","Michigan Department of Health and Human Services, Bureau of Laboratories",Blankenship HM et al
EPI_ISL_471879,"Michigan Department of Health and Human Services, Bureau of Laboratories","Michigan Department of Health and Human Services, Bureau of Laboratories",Blankenship HM et al
EPI_ISL_471880,"Michigan Department of Health and Human Services, Bureau of Laboratories","Michigan Department of Health and Human Services, Bureau of Laboratories",Blankenship HM et al
EPI_ISL_471881,"Michigan Department of Health and Human Services, Bureau of Laboratories","Michigan Department of Health and Human Services, Bureau of Laboratories",Blankenship HM et al
EPI_ISL_471882,"Michigan Department of Health and Human Services, Bureau of Laboratories","Michigan Department of Health and Human Services, Bureau of Laboratories",Blankenship HM et al
EPI_ISL_471883,"Michigan Department of Health and Human Services, Bureau of Laboratories","Michigan Department of Health and Human Services, Bureau of Laboratories",Blankenship HM et al
EPI_ISL_471884,"Michigan Department of Health and Human Services, Bureau of Laboratories","Michigan Department of Health and Human Services, Bureau of Laboratories",Blankenship HM et al
EPI_ISL_471885,"Michigan Department of Health and Human Services, Bureau of Laboratories","Michigan Department of Health and Human Services, Bureau of Laboratories",Blankenship HM et al
EPI_ISL_471886,"Michigan Department of Health and Human Services, Bureau of Laboratories","Michigan Department of Health and Human Services, Bureau of Laboratories",Blankenship HM et al
EPI_ISL_471887,"Michigan Department of Health and Human Services, Bureau of Laboratories","Michigan Department of Health and Human Services, Bureau of Laboratories",Blankenship HM et al
EPI_ISL_471888,"Michigan Department of Health and Human Services, Bureau of Laboratories","Michigan Department of Health and Human Services, Bureau of Laboratories",Blankenship HM et al
EPI_ISL_471889,"Michigan Department of Health and Human Services, Bureau of Laboratories","Michigan Department of Health and Human Services, Bureau of Laboratories",Blankenship HM et al
EPI_ISL_471890,"Michigan Department of Health and Human Services, Bureau of Laboratories","Michigan Department of Health and Human Services, Bureau of Laboratories",Blankenship HM et al
EPI_ISL_471891,"Michigan Department of Health and Human Services, Bureau of Laboratories","Michigan Department of Health and Human Services, Bureau of Laboratories",Blankenship HM et al
EPI_ISL_471892,"Michigan Department of Health and Human Services, Bureau of Laboratories","Michigan Department of Health and Human Services, Bureau of Laboratories",Blankenship HM et al
EPI_ISL_471893,"Michigan Department of Health and Human Services, Bureau of Laboratories","Michigan Department of Health and Human Services, Bureau of Laboratories",Blankenship HM et al
EPI_ISL_471894,"Michigan Department of Health and Human Services, Bureau of Laboratories","Michigan Department of Health and Human Services, Bureau of Laboratories",Blankenship HM et al
EPI_ISL_471895,"Michigan Department of Health and Human Services, Bureau of Laboratories","Michigan Department of Health and Human Services, Bureau of Laboratories",Blankenship HM et al
EPI_ISL_471896,"Michigan Department of Health and Human Services, Bureau of Laboratories","Michigan Department of Health and Human Services, Bureau of Laboratories",Blankenship HM et al
EPI_ISL_471897,"Michigan Department of Health and Human Services, Bureau of Laboratories","Michigan Department of Health and Human Services, Bureau of Laboratories",Blankenship HM et al
EPI_ISL_471898,"Michigan Department of Health and Human Services, Bureau of Laboratories","Michigan Department of Health and Human Services, Bureau of Laboratories",Blankenship HM et al
EPI_ISL_471899,"Michigan Department of Health and Human Services, Bureau of Laboratories","Michigan Department of Health and Human Services, Bureau of Laboratories",Blankenship HM et al
EPI_ISL_471900,"Michigan Department of Health and Human Services, Bureau of Laboratories","Michigan Department of Health and Human Services, Bureau of Laboratories",Blankenship HM et al
EPI_ISL_471901,"Michigan Department of Health and Human Services, Bureau of Laboratories","Michigan Department of Health and Human Services, Bureau of Laboratories",Blankenship HM et al
EPI_ISL_471902,"Michigan Department of Health and Human Services, Bureau of Laboratories","Michigan Department of Health and Human Services, Bureau of Laboratories",Blankenship HM et al
EPI_ISL_471903,"Michigan Department of Health and Human Services, Bureau of Laboratories","Michigan Department of Health and Human Services, Bureau of Laboratories",Blankenship HM et al
EPI_ISL_471904,"Michigan Department of Health and Human Services, Bureau of Laboratories","Michigan Department of Health and Human Services, Bureau of Laboratories",Blankenship HM et al
EPI_ISL_471905,"Michigan Department of Health and Human Services, Bureau of Laboratories","Michigan Department of Health and Human Services, Bureau of Laboratories",Blankenship HM et al
EPI_ISL_471906,"Michigan Department of Health and Human Services, Bureau of Laboratories","Michigan Department of Health and Human Services, Bureau of Laboratories",Blankenship HM et al
EPI_ISL_471907,"Michigan Department of Health and Human Services, Bureau of Laboratories","Michigan Department of Health and Human Services, Bureau of Laboratories",Blankenship HM et al
EPI_ISL_471908,"Michigan Department of Health and Human Services, Bureau of Laboratories","Michigan Department of Health and Human Services, Bureau of Laboratories",Blankenship HM et al
EPI_ISL_471909,"Michigan Department of Health and Human Services, Bureau of Laboratories","Michigan Department of Health and Human Services, Bureau of Laboratories",Blankenship HM et al
EPI_ISL_471910,"Michigan Department of Health and Human Services, Bureau of Laboratories","Michigan Department of Health and Human Services, Bureau of Laboratories",Blankenship HM et al
EPI_ISL_467868,Quest Diagnostics,Quest Diagnostics,Anderson et al
EPI_ISL_467869,Quest Diagnostics,Quest Diagnostics,Anderson et al
EPI_ISL_467870,Quest Diagnostics,Quest Diagnostics,Anderson et al
EPI_ISL_467871,Quest Diagnostics,Quest Diagnostics,Anderson et al
EPI_ISL_467872,Quest Diagnostics,Quest Diagnostics,Anderson et al
EPI_ISL_467873,Quest Diagnostics,Quest Diagnostics,Anderson et al
EPI_ISL_452108,MN Department of Health,"Pathogen Discovery, Respiratory Viruses Branch, Division of Viral Diseases, Centers for Disease Control and Prevention",Yan Li et al
EPI_ISL_452133,MN Department of Health,"Pathogen Discovery, Respiratory Viruses Branch, Division of Viral Diseases, Centers for Disease Control and Prevention",Krista Queen et al
EPI_ISL_452113,MN Department of Health,"Pathogen Discovery, Respiratory Viruses Branch, Division of Viral Diseases, Centers for Disease Control and Prevention",Yan Li et al
EPI_ISL_455570,Gundersen Molecular Diagnostics Laboratory,Kabara Cancer Research Institute,Craig S. Richmond et al
EPI_ISL_455579,Gundersen Molecular Diagnostics Laboratory,Kabara Cancer Research Institute,Craig S. Richmond et al
EPI_ISL_471144,Gundersen Molecular Diagnostics Laboratory,Kabara Cancer Research Institute,Craig S. Richmond et al
EPI_ISL_462845,"Minnesota Department of Health, Public Health Laboratory","Minnesota Department of Health, Public Health Laboratory",Matt Plumb et al
EPI_ISL_462846,"Minnesota Department of Health, Public Health Laboratory","Minnesota Department of Health, Public Health Laboratory",Matt Plumb et al
EPI_ISL_462847,"Minnesota Department of Health, Public Health Laboratory","Minnesota Department of Health, Public Health Laboratory",Matt Plumb et al
EPI_ISL_462848,"Minnesota Department of Health, Public Health Laboratory","Minnesota Department of Health, Public Health Laboratory",Matt Plumb et al
EPI_ISL_462849,"Minnesota Department of Health, Public Health Laboratory","Minnesota Department of Health, Public Health Laboratory",Matt Plumb et al
EPI_ISL_462850,"Minnesota Department of Health, Public Health Laboratory","Minnesota Department of Health, Public Health Laboratory",Matt Plumb et al
EPI_ISL_462851,"Minnesota Department of Health, Public Health Laboratory","Minnesota Department of Health, Public Health Laboratory",Matt Plumb et al
EPI_ISL_462852,"Minnesota Department of Health, Public Health Laboratory","Minnesota Department of Health, Public Health Laboratory",Matt Plumb et al
EPI_ISL_462853,"Minnesota Department of Health, Public Health Laboratory","Minnesota Department of Health, Public Health Laboratory",Matt Plumb et al
EPI_ISL_462854,"Minnesota Department of Health, Public Health Laboratory","Minnesota Department of Health, Public Health Laboratory",Matt Plumb et al
EPI_ISL_462855,"Minnesota Department of Health, Public Health Laboratory","Minnesota Department of Health, Public Health Laboratory",Matt Plumb et al
EPI_ISL_462856,"Minnesota Department of Health, Public Health Laboratory","Minnesota Department of Health, Public Health Laboratory",Matt Plumb et al
EPI_ISL_462857,"Minnesota Department of Health, Public Health Laboratory","Minnesota Department of Health, Public Health Laboratory",Matt Plumb et al
EPI_ISL_462858,"Minnesota Department of Health, Public Health Laboratory","Minnesota Department of Health, Public Health Laboratory",Matt Plumb et al
EPI_ISL_462859,"Minnesota Department of Health, Public Health Laboratory","Minnesota Department of Health, Public Health Laboratory",Matt Plumb et al
EPI_ISL_462860,"Minnesota Department of Health, Public Health Laboratory","Minnesota Department of Health, Public Health Laboratory",Matt Plumb et al
EPI_ISL_462861,"Minnesota Department of Health, Public Health Laboratory","Minnesota Department of Health, Public Health Laboratory",Matt Plumb et al
EPI_ISL_462862,"Minnesota Department of Health, Public Health Laboratory","Minnesota Department of Health, Public Health Laboratory",Matt Plumb et al
EPI_ISL_462863,"Minnesota Department of Health, Public Health Laboratory","Minnesota Department of Health, Public Health Laboratory",Matt Plumb et al
EPI_ISL_462864,"Minnesota Department of Health, Public Health Laboratory","Minnesota Department of Health, Public Health Laboratory",Matt Plumb et al
EPI_ISL_462865,"Minnesota Department of Health, Public Health Laboratory","Minnesota Department of Health, Public Health Laboratory",Matt Plumb et al
EPI_ISL_462866,"Minnesota Department of Health, Public Health Laboratory","Minnesota Department of Health, Public Health Laboratory",Matt Plumb et al
EPI_ISL_462867,"Minnesota Department of Health, Public Health Laboratory","Minnesota Department of Health, Public Health Laboratory",Matt Plumb et al
EPI_ISL_462868,"Minnesota Department of Health, Public Health Laboratory","Minnesota Department of Health, Public Health Laboratory",Matt Plumb et al
EPI_ISL_462869,"Minnesota Department of Health, Public Health Laboratory","Minnesota Department of Health, Public Health Laboratory",Matt Plumb et al
EPI_ISL_462870,"Minnesota Department of Health, Public Health Laboratory","Minnesota Department of Health, Public Health Laboratory",Matt Plumb et al
EPI_ISL_462871,"Minnesota Department of Health, Public Health Laboratory","Minnesota Department of Health, Public Health Laboratory",Matt Plumb et al
EPI_ISL_462872,"Minnesota Department of Health, Public Health Laboratory","Minnesota Department of Health, Public Health Laboratory",Matt Plumb et al
EPI_ISL_462873,"Minnesota Department of Health, Public Health Laboratory","Minnesota Department of Health, Public Health Laboratory",Matt Plumb et al
EPI_ISL_462874,"Minnesota Department of Health, Public Health Laboratory","Minnesota Department of Health, Public Health Laboratory",Matt Plumb et al
EPI_ISL_460045,"Minnesota Department of Health, Public Health Laboratory","Minnesota Department of Health, Public Health Laboratory",Matt Plumb et al
EPI_ISL_462875,"Minnesota Department of Health, Public Health Laboratory","Minnesota Department of Health, Public Health Laboratory",Matt Plumb et al
EPI_ISL_462876,"Minnesota Department of Health, Public Health Laboratory","Minnesota Department of Health, Public Health Laboratory",Matt Plumb et al
EPI_ISL_462877,"Minnesota Department of Health, Public Health Laboratory","Minnesota Department of Health, Public Health Laboratory",Matt Plumb et al
EPI_ISL_462878,"Minnesota Department of Health, Public Health Laboratory","Minnesota Department of Health, Public Health Laboratory",Matt Plumb et al
EPI_ISL_462879,"Minnesota Department of Health, Public Health Laboratory","Minnesota Department of Health, Public Health Laboratory",Matt Plumb et al
EPI_ISL_462880,"Minnesota Department of Health, Public Health Laboratory","Minnesota Department of Health, Public Health Laboratory",Matt Plumb et al
EPI_ISL_462881,"Minnesota Department of Health, Public Health Laboratory","Minnesota Department of Health, Public Health Laboratory",Matt Plumb et al
EPI_ISL_462882,"Minnesota Department of Health, Public Health Laboratory","Minnesota Department of Health, Public Health Laboratory",Matt Plumb et al
EPI_ISL_462883,"Minnesota Department of Health, Public Health Laboratory","Minnesota Department of Health, Public Health Laboratory",Matt Plumb et al
EPI_ISL_462884,"Minnesota Department of Health, Public Health Laboratory","Minnesota Department of Health, Public Health Laboratory",Matt Plumb et al
EPI_ISL_460046,"Minnesota Department of Health, Public Health Laboratory","Minnesota Department of Health, Public Health Laboratory",Matt Plumb et al
EPI_ISL_462885,"Minnesota Department of Health, Public Health Laboratory","Minnesota Department of Health, Public Health Laboratory",Matt Plumb et al
EPI_ISL_462886,"Minnesota Department of Health, Public Health Laboratory","Minnesota Department of Health, Public Health Laboratory",Matt Plumb et al
EPI_ISL_462887,"Minnesota Department of Health, Public Health Laboratory","Minnesota Department of Health, Public Health Laboratory",Matt Plumb et al
EPI_ISL_462888,"Minnesota Department of Health, Public Health Laboratory","Minnesota Department of Health, Public Health Laboratory",Matt Plumb et al
EPI_ISL_462889,"Minnesota Department of Health, Public Health Laboratory","Minnesota Department of Health, Public Health Laboratory",Matt Plumb et al
EPI_ISL_462890,"Minnesota Department of Health, Public Health Laboratory","Minnesota Department of Health, Public Health Laboratory",Matt Plumb et al
EPI_ISL_462891,"Minnesota Department of Health, Public Health Laboratory","Minnesota Department of Health, Public Health Laboratory",Matt Plumb et al
EPI_ISL_462892,"Minnesota Department of Health, Public Health Laboratory","Minnesota Department of Health, Public Health Laboratory",Matt Plumb et al
EPI_ISL_462893,"Minnesota Department of Health, Public Health Laboratory","Minnesota Department of Health, Public Health Laboratory",Matt Plumb et al
EPI_ISL_462894,"Minnesota Department of Health, Public Health Laboratory","Minnesota Department of Health, Public Health Laboratory",Matt Plumb et al
EPI_ISL_462895,"Minnesota Department of Health, Public Health Laboratory","Minnesota Department of Health, Public Health Laboratory",Matt Plumb et al
EPI_ISL_462896,"Minnesota Department of Health, Public Health Laboratory","Minnesota Department of Health, Public Health Laboratory",Matt Plumb et al
EPI_ISL_462897,"Minnesota Department of Health, Public Health Laboratory","Minnesota Department of Health, Public Health Laboratory",Matt Plumb et al
EPI_ISL_462898,"Minnesota Department of Health, Public Health Laboratory","Minnesota Department of Health, Public Health Laboratory",Matt Plumb et al
EPI_ISL_462899,"Minnesota Department of Health, Public Health Laboratory","Minnesota Department of Health, Public Health Laboratory",Matt Plumb et al
EPI_ISL_462900,"Minnesota Department of Health, Public Health Laboratory","Minnesota Department of Health, Public Health Laboratory",Matt Plumb et al
EPI_ISL_462901,"Minnesota Department of Health, Public Health Laboratory","Minnesota Department of Health, Public Health Laboratory",Matt Plumb et al
EPI_ISL_462902,"Minnesota Department of Health, Public Health Laboratory","Minnesota Department of Health, Public Health Laboratory",Matt Plumb et al
EPI_ISL_462903,"Minnesota Department of Health, Public Health Laboratory","Minnesota Department of Health, Public Health Laboratory",Matt Plumb et al
EPI_ISL_462904,"Minnesota Department of Health, Public Health Laboratory","Minnesota Department of Health, Public Health Laboratory",Matt Plumb et al
EPI_ISL_460047,"Minnesota Department of Health, Public Health Laboratory","Minnesota Department of Health, Public Health Laboratory",Matt Plumb et al
EPI_ISL_462905,"Minnesota Department of Health, Public Health Laboratory","Minnesota Department of Health, Public Health Laboratory",Matt Plumb et al
EPI_ISL_462906,"Minnesota Department of Health, Public Health Laboratory","Minnesota Department of Health, Public Health Laboratory",Matt Plumb et al
EPI_ISL_462907,"Minnesota Department of Health, Public Health Laboratory","Minnesota Department of Health, Public Health Laboratory",Matt Plumb et al
EPI_ISL_462908,"Minnesota Department of Health, Public Health Laboratory","Minnesota Department of Health, Public Health Laboratory",Matt Plumb et al
EPI_ISL_462909,"Minnesota Department of Health, Public Health Laboratory","Minnesota Department of Health, Public Health Laboratory",Matt Plumb et al
EPI_ISL_462910,"Minnesota Department of Health, Public Health Laboratory","Minnesota Department of Health, Public Health Laboratory",Matt Plumb et al
EPI_ISL_462911,"Minnesota Department of Health, Public Health Laboratory","Minnesota Department of Health, Public Health Laboratory",Matt Plumb et al
EPI_ISL_470747,"Minnesota Department of Health, Public Health Laboratory","Minnesota Department of Health, Public Health Laboratory",Matt Plumb et al
EPI_ISL_470748,"Minnesota Department of Health, Public Health Laboratory","Minnesota Department of Health, Public Health Laboratory",Matt Plumb et al
EPI_ISL_470749,"Minnesota Department of Health, Public Health Laboratory","Minnesota Department of Health, Public Health Laboratory",Matt Plumb et al
EPI_ISL_470750,"Minnesota Department of Health, Public Health Laboratory","Minnesota Department of Health, Public Health Laboratory",Matt Plumb et al
EPI_ISL_470751,"Minnesota Department of Health, Public Health Laboratory","Minnesota Department of Health, Public Health Laboratory",Matt Plumb et al
EPI_ISL_470752,"Minnesota Department of Health, Public Health Laboratory","Minnesota Department of Health, Public Health Laboratory",Matt Plumb et al
EPI_ISL_470753,"Minnesota Department of Health, Public Health Laboratory","Minnesota Department of Health, Public Health Laboratory",Matt Plumb et al
EPI_ISL_470754,"Minnesota Department of Health, Public Health Laboratory","Minnesota Department of Health, Public Health Laboratory",Matt Plumb et al
EPI_ISL_470755,"Minnesota Department of Health, Public Health Laboratory","Minnesota Department of Health, Public Health Laboratory",Matt Plumb et al
EPI_ISL_470756,"Minnesota Department of Health, Public Health Laboratory","Minnesota Department of Health, Public Health Laboratory",Matt Plumb et al
EPI_ISL_470757,"Minnesota Department of Health, Public Health Laboratory","Minnesota Department of Health, Public Health Laboratory",Matt Plumb et al
EPI_ISL_470758,"Minnesota Department of Health, Public Health Laboratory","Minnesota Department of Health, Public Health Laboratory",Matt Plumb et al
EPI_ISL_470759,"Minnesota Department of Health, Public Health Laboratory","Minnesota Department of Health, Public Health Laboratory",Matt Plumb et al
EPI_ISL_470760,"Minnesota Department of Health, Public Health Laboratory","Minnesota Department of Health, Public Health Laboratory",Matt Plumb et al
EPI_ISL_470761,"Minnesota Department of Health, Public Health Laboratory","Minnesota Department of Health, Public Health Laboratory",Matt Plumb et al
EPI_ISL_470762,"Minnesota Department of Health, Public Health Laboratory","Minnesota Department of Health, Public Health Laboratory",Matt Plumb et al
EPI_ISL_470763,"Minnesota Department of Health, Public Health Laboratory","Minnesota Department of Health, Public Health Laboratory",Matt Plumb et al
EPI_ISL_470764,"Minnesota Department of Health, Public Health Laboratory","Minnesota Department of Health, Public Health Laboratory",Matt Plumb et al
EPI_ISL_470765,"Minnesota Department of Health, Public Health Laboratory","Minnesota Department of Health, Public Health Laboratory",Matt Plumb et al
EPI_ISL_470766,"Minnesota Department of Health, Public Health Laboratory","Minnesota Department of Health, Public Health Laboratory",Matt Plumb et al
EPI_ISL_470767,"Minnesota Department of Health, Public Health Laboratory","Minnesota Department of Health, Public Health Laboratory",Matt Plumb et al
EPI_ISL_470768,"Minnesota Department of Health, Public Health Laboratory","Minnesota Department of Health, Public Health Laboratory",Matt Plumb et al
EPI_ISL_470769,"Minnesota Department of Health, Public Health Laboratory","Minnesota Department of Health, Public Health Laboratory",Matt Plumb et al
EPI_ISL_460048,"Minnesota Department of Health, Public Health Laboratory","Minnesota Department of Health, Public Health Laboratory",Matt Plumb et al
EPI_ISL_470770,"Minnesota Department of Health, Public Health Laboratory","Minnesota Department of Health, Public Health Laboratory",Matt Plumb et al
EPI_ISL_470771,"Minnesota Department of Health, Public Health Laboratory","Minnesota Department of Health, Public Health Laboratory",Matt Plumb et al
EPI_ISL_470772,"Minnesota Department of Health, Public Health Laboratory","Minnesota Department of Health, Public Health Laboratory",Matt Plumb et al
EPI_ISL_470773,"Minnesota Department of Health, Public Health Laboratory","Minnesota Department of Health, Public Health Laboratory",Matt Plumb et al
EPI_ISL_470774,"Minnesota Department of Health, Public Health Laboratory","Minnesota Department of Health, Public Health Laboratory",Matt Plumb et al
EPI_ISL_470775,"Minnesota Department of Health, Public Health Laboratory","Minnesota Department of Health, Public Health Laboratory",Matt Plumb et al
EPI_ISL_470776,"Minnesota Department of Health, Public Health Laboratory","Minnesota Department of Health, Public Health Laboratory",Matt Plumb et al
EPI_ISL_470777,"Minnesota Department of Health, Public Health Laboratory","Minnesota Department of Health, Public Health Laboratory",Matt Plumb et al
EPI_ISL_470778,"Minnesota Department of Health, Public Health Laboratory","Minnesota Department of Health, Public Health Laboratory",Matt Plumb et al
EPI_ISL_470779,"Minnesota Department of Health, Public Health Laboratory","Minnesota Department of Health, Public Health Laboratory",Matt Plumb et al
EPI_ISL_470780,"Minnesota Department of Health, Public Health Laboratory","Minnesota Department of Health, Public Health Laboratory",Matt Plumb et al
EPI_ISL_470781,"Minnesota Department of Health, Public Health Laboratory","Minnesota Department of Health, Public Health Laboratory",Matt Plumb et al
EPI_ISL_470782,"Minnesota Department of Health, Public Health Laboratory","Minnesota Department of Health, Public Health Laboratory",Matt Plumb et al
EPI_ISL_470783,"Minnesota Department of Health, Public Health Laboratory","Minnesota Department of Health, Public Health Laboratory",Matt Plumb et al
EPI_ISL_470784,"Minnesota Department of Health, Public Health Laboratory","Minnesota Department of Health, Public Health Laboratory",Matt Plumb et al
EPI_ISL_470785,"Minnesota Department of Health, Public Health Laboratory","Minnesota Department of Health, Public Health Laboratory",Matt Plumb et al
EPI_ISL_470786,"Minnesota Department of Health, Public Health Laboratory","Minnesota Department of Health, Public Health Laboratory",Matt Plumb et al
EPI_ISL_470787,"Minnesota Department of Health, Public Health Laboratory","Minnesota Department of Health, Public Health Laboratory",Matt Plumb et al
EPI_ISL_470788,"Minnesota Department of Health, Public Health Laboratory","Minnesota Department of Health, Public Health Laboratory",Matt Plumb et al
EPI_ISL_470789,"Minnesota Department of Health, Public Health Laboratory","Minnesota Department of Health, Public Health Laboratory",Matt Plumb et al
EPI_ISL_470790,M Health Fairview,"Minnesota Department of Health, Public Health Laboratory",Matt Plumb et al
EPI_ISL_470791,M Health Fairview,"Minnesota Department of Health, Public Health Laboratory",Matt Plumb et al
EPI_ISL_470792,M Health Fairview,"Minnesota Department of Health, Public Health Laboratory",Matt Plumb et al
EPI_ISL_470793,M Health Fairview,"Minnesota Department of Health, Public Health Laboratory",Matt Plumb et al
EPI_ISL_470794,M Health Fairview,"Minnesota Department of Health, Public Health Laboratory",Matt Plumb et al
EPI_ISL_470795,M Health Fairview,"Minnesota Department of Health, Public Health Laboratory",Matt Plumb et al
EPI_ISL_470796,M Health Fairview,"Minnesota Department of Health, Public Health Laboratory",Matt Plumb et al
EPI_ISL_470797,M Health Fairview,"Minnesota Department of Health, Public Health Laboratory",Matt Plumb et al
EPI_ISL_470798,M Health Fairview,"Minnesota Department of Health, Public Health Laboratory",Matt Plumb et al
EPI_ISL_470799,M Health Fairview,"Minnesota Department of Health, Public Health Laboratory",Matt Plumb et al
EPI_ISL_470800,M Health Fairview,"Minnesota Department of Health, Public Health Laboratory",Matt Plumb et al
EPI_ISL_437360,"Minnesota Department of Health, Public Health Laboratory","Minnesota Department of Health, Public Health Laboratory",Matt Plumb et al
EPI_ISL_427273,"Minnesota Department of Health, Public Health Laboratory","Minnesota Department of Health, Public Health Laboratory",Matt Plumb et al
EPI_ISL_427274,"Minnesota Department of Health, Public Health Laboratory","Minnesota Department of Health, Public Health Laboratory",Matt Plumb et al
EPI_ISL_427275,"Minnesota Department of Health, Public Health Laboratory","Minnesota Department of Health, Public Health Laboratory",Matt Plumb et al
EPI_ISL_427276,"Minnesota Department of Health, Public Health Laboratory","Minnesota Department of Health, Public Health Laboratory",Matt Plumb et al
EPI_ISL_427277,"Minnesota Department of Health, Public Health Laboratory","Minnesota Department of Health, Public Health Laboratory",Matt Plumb et al
EPI_ISL_460049,"Minnesota Department of Health, Public Health Laboratory","Minnesota Department of Health, Public Health Laboratory",Matt Plumb et al
EPI_ISL_460050,"Minnesota Department of Health, Public Health Laboratory","Minnesota Department of Health, Public Health Laboratory",Matt Plumb et al
EPI_ISL_460051,"Minnesota Department of Health, Public Health Laboratory","Minnesota Department of Health, Public Health Laboratory",Matt Plumb et al
EPI_ISL_427278,"Minnesota Department of Health, Public Health Laboratory","Minnesota Department of Health, Public Health Laboratory",Matt Plumb et al
EPI_ISL_460052,"Minnesota Department of Health, Public Health Laboratory","Minnesota Department of Health, Public Health Laboratory",Matt Plumb et al
EPI_ISL_427279,"Minnesota Department of Health, Public Health Laboratory","Minnesota Department of Health, Public Health Laboratory",Matt Plumb et al
EPI_ISL_427280,"Minnesota Department of Health, Public Health Laboratory","Minnesota Department of Health, Public Health Laboratory",Matt Plumb et al
EPI_ISL_427281,"Minnesota Department of Health, Public Health Laboratory","Minnesota Department of Health, Public Health Laboratory",Matt Plumb et al
EPI_ISL_427282,"Minnesota Department of Health, Public Health Laboratory","Minnesota Department of Health, Public Health Laboratory",Matt Plumb et al
EPI_ISL_427283,"Minnesota Department of Health, Public Health Laboratory","Minnesota Department of Health, Public Health Laboratory",Matt Plumb et al
EPI_ISL_427284,"Minnesota Department of Health, Public Health Laboratory","Minnesota Department of Health, Public Health Laboratory",Matt Plumb et al
EPI_ISL_427285,"Minnesota Department of Health, Public Health Laboratory","Minnesota Department of Health, Public Health Laboratory",Matt Plumb et al
EPI_ISL_427286,"Minnesota Department of Health, Public Health Laboratory","Minnesota Department of Health, Public Health Laboratory",Matt Plumb et al
EPI_ISL_460053,"Minnesota Department of Health, Public Health Laboratory","Minnesota Department of Health, Public Health Laboratory",Matt Plumb et al
EPI_ISL_427287,"Minnesota Department of Health, Public Health Laboratory","Minnesota Department of Health, Public Health Laboratory",Matt Plumb et al
EPI_ISL_460054,"Minnesota Department of Health, Public Health Laboratory","Minnesota Department of Health, Public Health Laboratory",Matt Plumb et al
EPI_ISL_460055,"Minnesota Department of Health, Public Health Laboratory","Minnesota Department of Health, Public Health Laboratory",Matt Plumb et al
EPI_ISL_460056,"Minnesota Department of Health, Public Health Laboratory","Minnesota Department of Health, Public Health Laboratory",Matt Plumb et al
EPI_ISL_460057,"Minnesota Department of Health, Public Health Laboratory","Minnesota Department of Health, Public Health Laboratory",Matt Plumb et al
EPI_ISL_460058,"Minnesota Department of Health, Public Health Laboratory","Minnesota Department of Health, Public Health Laboratory",Matt Plumb et al
EPI_ISL_460059,"Minnesota Department of Health, Public Health Laboratory","Minnesota Department of Health, Public Health Laboratory",Matt Plumb et al
EPI_ISL_450748,"Minnesota Department of Health, Public Health Laboratory","Minnesota Department of Health, Public Health Laboratory",Matt Plumb et al
EPI_ISL_450749,"Minnesota Department of Health, Public Health Laboratory","Minnesota Department of Health, Public Health Laboratory",Matt Plumb et al
EPI_ISL_450750,"Minnesota Department of Health, Public Health Laboratory","Minnesota Department of Health, Public Health Laboratory",Matt Plumb et al
EPI_ISL_450751,"Minnesota Department of Health, Public Health Laboratory","Minnesota Department of Health, Public Health Laboratory",Matt Plumb et al
EPI_ISL_450752,"Minnesota Department of Health, Public Health Laboratory","Minnesota Department of Health, Public Health Laboratory",Matt Plumb et al
EPI_ISL_450753,"Minnesota Department of Health, Public Health Laboratory","Minnesota Department of Health, Public Health Laboratory",Matt Plumb et al
EPI_ISL_450754,"Minnesota Department of Health, Public Health Laboratory","Minnesota Department of Health, Public Health Laboratory",Matt Plumb et al
EPI_ISL_437361,"Minnesota Department of Health, Public Health Laboratory","Minnesota Department of Health, Public Health Laboratory",Matt Plumb et al
EPI_ISL_450755,"Minnesota Department of Health, Public Health Laboratory","Minnesota Department of Health, Public Health Laboratory",Matt Plumb et al
EPI_ISL_437362,"Minnesota Department of Health, Public Health Laboratory","Minnesota Department of Health, Public Health Laboratory",Matt Plumb et al
EPI_ISL_450756,"Minnesota Department of Health, Public Health Laboratory","Minnesota Department of Health, Public Health Laboratory",Matt Plumb et al
EPI_ISL_450757,"Minnesota Department of Health, Public Health Laboratory","Minnesota Department of Health, Public Health Laboratory",Matt Plumb et al
EPI_ISL_450758,"Minnesota Department of Health, Public Health Laboratory","Minnesota Department of Health, Public Health Laboratory",Matt Plumb et al
EPI_ISL_450759,"Minnesota Department of Health, Public Health Laboratory","Minnesota Department of Health, Public Health Laboratory",Matt Plumb et al
EPI_ISL_450760,"Minnesota Department of Health, Public Health Laboratory","Minnesota Department of Health, Public Health Laboratory",Matt Plumb et al
EPI_ISL_450761,"Minnesota Department of Health, Public Health Laboratory","Minnesota Department of Health, Public Health Laboratory",Matt Plumb et al
EPI_ISL_450762,"Minnesota Department of Health, Public Health Laboratory","Minnesota Department of Health, Public Health Laboratory",Matt Plumb et al
EPI_ISL_450763,"Minnesota Department of Health, Public Health Laboratory","Minnesota Department of Health, Public Health Laboratory",Matt Plumb et al
EPI_ISL_450764,"Minnesota Department of Health, Public Health Laboratory","Minnesota Department of Health, Public Health Laboratory",Matt Plumb et al
EPI_ISL_450765,"Minnesota Department of Health, Public Health Laboratory","Minnesota Department of Health, Public Health Laboratory",Matt Plumb et al
EPI_ISL_450766,"Minnesota Department of Health, Public Health Laboratory","Minnesota Department of Health, Public Health Laboratory",Matt Plumb et al
EPI_ISL_450767,"Minnesota Department of Health, Public Health Laboratory","Minnesota Department of Health, Public Health Laboratory",Matt Plumb et al
EPI_ISL_450768,"Minnesota Department of Health, Public Health Laboratory","Minnesota Department of Health, Public Health Laboratory",Matt Plumb et al
EPI_ISL_450769,"Minnesota Department of Health, Public Health Laboratory","Minnesota Department of Health, Public Health Laboratory",Matt Plumb et al
EPI_ISL_450770,"Minnesota Department of Health, Public Health Laboratory","Minnesota Department of Health, Public Health Laboratory",Matt Plumb et al
EPI_ISL_450771,"Minnesota Department of Health, Public Health Laboratory","Minnesota Department of Health, Public Health Laboratory",Matt Plumb et al
EPI_ISL_450772,"Minnesota Department of Health, Public Health Laboratory","Minnesota Department of Health, Public Health Laboratory",Matt Plumb et al
EPI_ISL_450773,"Minnesota Department of Health, Public Health Laboratory","Minnesota Department of Health, Public Health Laboratory",Matt Plumb et al
EPI_ISL_437363,"Minnesota Department of Health, Public Health Laboratory","Minnesota Department of Health, Public Health Laboratory",Matt Plumb et al
EPI_ISL_450774,"Minnesota Department of Health, Public Health Laboratory","Minnesota Department of Health, Public Health Laboratory",Matt Plumb et al
EPI_ISL_450775,"Minnesota Department of Health, Public Health Laboratory","Minnesota Department of Health, Public Health Laboratory",Matt Plumb et al
EPI_ISL_450776,"Minnesota Department of Health, Public Health Laboratory","Minnesota Department of Health, Public Health Laboratory",Matt Plumb et al
EPI_ISL_450777,"Minnesota Department of Health, Public Health Laboratory","Minnesota Department of Health, Public Health Laboratory",Matt Plumb et al
EPI_ISL_450778,"Minnesota Department of Health, Public Health Laboratory","Minnesota Department of Health, Public Health Laboratory",Matt Plumb et al
EPI_ISL_450779,"Minnesota Department of Health, Public Health Laboratory","Minnesota Department of Health, Public Health Laboratory",Matt Plumb et al
EPI_ISL_450780,"Minnesota Department of Health, Public Health Laboratory","Minnesota Department of Health, Public Health Laboratory",Matt Plumb et al
EPI_ISL_437364,"Minnesota Department of Health, Public Health Laboratory","Minnesota Department of Health, Public Health Laboratory",Matt Plumb et al
EPI_ISL_437365,"Minnesota Department of Health, Public Health Laboratory","Minnesota Department of Health, Public Health Laboratory",Matt Plumb et al
EPI_ISL_437366,"Minnesota Department of Health, Public Health Laboratory","Minnesota Department of Health, Public Health Laboratory",Matt Plumb et al
EPI_ISL_437367,"Minnesota Department of Health, Public Health Laboratory","Minnesota Department of Health, Public Health Laboratory",Matt Plumb et al
EPI_ISL_437368,"Minnesota Department of Health, Public Health Laboratory","Minnesota Department of Health, Public Health Laboratory",Matt Plumb et al
EPI_ISL_437369,"Minnesota Department of Health, Public Health Laboratory","Minnesota Department of Health, Public Health Laboratory",Matt Plumb et al
EPI_ISL_437370,"Minnesota Department of Health, Public Health Laboratory","Minnesota Department of Health, Public Health Laboratory",Matt Plumb et al
EPI_ISL_437371,"Minnesota Department of Health, Public Health Laboratory","Minnesota Department of Health, Public Health Laboratory",Matt Plumb et al
EPI_ISL_437372,"Minnesota Department of Health, Public Health Laboratory","Minnesota Department of Health, Public Health Laboratory",Matt Plumb et al
EPI_ISL_437373,"Minnesota Department of Health, Public Health Laboratory","Minnesota Department of Health, Public Health Laboratory",Matt Plumb et al
EPI_ISL_437374,"Minnesota Department of Health, Public Health Laboratory","Minnesota Department of Health, Public Health Laboratory",Matt Plumb et al
EPI_ISL_437375,"Minnesota Department of Health, Public Health Laboratory","Minnesota Department of Health, Public Health Laboratory",Matt Plumb et al
EPI_ISL_437376,"Minnesota Department of Health, Public Health Laboratory","Minnesota Department of Health, Public Health Laboratory",Matt Plumb et al
EPI_ISL_437377,"Minnesota Department of Health, Public Health Laboratory","Minnesota Department of Health, Public Health Laboratory",Matt Plumb et al
EPI_ISL_437378,"Minnesota Department of Health, Public Health Laboratory","Minnesota Department of Health, Public Health Laboratory",Matt Plumb et al
EPI_ISL_437379,"Minnesota Department of Health, Public Health Laboratory","Minnesota Department of Health, Public Health Laboratory",Matt Plumb et al
EPI_ISL_437380,"Minnesota Department of Health, Public Health Laboratory","Minnesota Department of Health, Public Health Laboratory",Matt Plumb et al
EPI_ISL_437381,"Minnesota Department of Health, Public Health Laboratory","Minnesota Department of Health, Public Health Laboratory",Matt Plumb et al
EPI_ISL_437382,"Minnesota Department of Health, Public Health Laboratory","Minnesota Department of Health, Public Health Laboratory",Matt Plumb et al
EPI_ISL_437383,"Minnesota Department of Health, Public Health Laboratory","Minnesota Department of Health, Public Health Laboratory",Matt Plumb et al
EPI_ISL_437384,"Minnesota Department of Health, Public Health Laboratory","Minnesota Department of Health, Public Health Laboratory",Matt Plumb et al
EPI_ISL_437385,"Minnesota Department of Health, Public Health Laboratory","Minnesota Department of Health, Public Health Laboratory",Matt Plumb et al
EPI_ISL_437386,"Minnesota Department of Health, Public Health Laboratory","Minnesota Department of Health, Public Health Laboratory",Matt Plumb et al
EPI_ISL_460060,"Minnesota Department of Health, Public Health Laboratory","Minnesota Department of Health, Public Health Laboratory",Matt Plumb et al
EPI_ISL_460061,"Minnesota Department of Health, Public Health Laboratory","Minnesota Department of Health, Public Health Laboratory",Matt Plumb et al
EPI_ISL_460062,"Minnesota Department of Health, Public Health Laboratory","Minnesota Department of Health, Public Health Laboratory",Matt Plumb et al
EPI_ISL_460063,"Minnesota Department of Health, Public Health Laboratory","Minnesota Department of Health, Public Health Laboratory",Matt Plumb et al
EPI_ISL_460064,"Minnesota Department of Health, Public Health Laboratory","Minnesota Department of Health, Public Health Laboratory",Matt Plumb et al
EPI_ISL_460065,"Minnesota Department of Health, Public Health Laboratory","Minnesota Department of Health, Public Health Laboratory",Matt Plumb et al
EPI_ISL_460066,"Minnesota Department of Health, Public Health Laboratory","Minnesota Department of Health, Public Health Laboratory",Matt Plumb et al
EPI_ISL_460067,"Minnesota Department of Health, Public Health Laboratory","Minnesota Department of Health, Public Health Laboratory",Matt Plumb et al
EPI_ISL_460068,"Minnesota Department of Health, Public Health Laboratory","Minnesota Department of Health, Public Health Laboratory",Matt Plumb et al
EPI_ISL_460069,"Minnesota Department of Health, Public Health Laboratory","Minnesota Department of Health, Public Health Laboratory",Matt Plumb et al
EPI_ISL_460070,"Minnesota Department of Health, Public Health Laboratory","Minnesota Department of Health, Public Health Laboratory",Matt Plumb et al
EPI_ISL_460071,"Minnesota Department of Health, Public Health Laboratory","Minnesota Department of Health, Public Health Laboratory",Matt Plumb et al
EPI_ISL_460072,"Minnesota Department of Health, Public Health Laboratory","Minnesota Department of Health, Public Health Laboratory",Matt Plumb et al
EPI_ISL_460073,"Minnesota Department of Health, Public Health Laboratory","Minnesota Department of Health, Public Health Laboratory",Matt Plumb et al
EPI_ISL_460074,"Minnesota Department of Health, Public Health Laboratory","Minnesota Department of Health, Public Health Laboratory",Matt Plumb et al
EPI_ISL_460075,"Minnesota Department of Health, Public Health Laboratory","Minnesota Department of Health, Public Health Laboratory",Matt Plumb et al
EPI_ISL_460076,"Minnesota Department of Health, Public Health Laboratory","Minnesota Department of Health, Public Health Laboratory",Matt Plumb et al
EPI_ISL_460077,"Minnesota Department of Health, Public Health Laboratory","Minnesota Department of Health, Public Health Laboratory",Matt Plumb et al
EPI_ISL_460078,"Minnesota Department of Health, Public Health Laboratory","Minnesota Department of Health, Public Health Laboratory",Matt Plumb et al
EPI_ISL_443183,M Health Fairview,University of Minnesota Genomics Center,Daryl M. Gohl et al
EPI_ISL_443253,M Health Fairview,University of Minnesota Genomics Center,Daryl M. Gohl et al
EPI_ISL_443254,M Health Fairview,University of Minnesota Genomics Center,Daryl M. Gohl et al
EPI_ISL_443255,M Health Fairview,University of Minnesota Genomics Center,Daryl M. Gohl et al
EPI_ISL_443256,M Health Fairview,University of Minnesota Genomics Center,Daryl M. Gohl et al
EPI_ISL_443257,M Health Fairview,University of Minnesota Genomics Center,Daryl M. Gohl et al
EPI_ISL_445077,M Health Fairview,University of Minnesota Genomics Center,Daryl M. Gohl et al
EPI_ISL_418028,UW Virology Lab,UW Virology Lab,Pavitra Roychoudhury et al
EPI_ISL_418036,UW Virology Lab,UW Virology Lab,Pavitra Roychoudhury et al
EPI_ISL_418042,UW Virology Lab,UW Virology Lab,Pavitra Roychoudhury et al
EPI_ISL_418049,UW Virology Lab,UW Virology Lab,Pavitra Roychoudhury et al
EPI_ISL_418051,UW Virology Lab,UW Virology Lab,Pavitra Roychoudhury et al
EPI_ISL_418893,UW Virology Lab,UW Virology Lab,Pavitra Roychoudhury et al
EPI_ISL_418901,UW Virology Lab,UW Virology Lab,Pavitra Roychoudhury et al
EPI_ISL_418902,UW Virology Lab,UW Virology Lab,Pavitra Roychoudhury et al
EPI_ISL_414588,"Minnesota Department of Health, Public Health Laboratory","Minnesota Department of Health, Public Health Laboratory",Matt Plumb et al
EPI_ISL_421683,"Minnesota Department of Health, Public Health Laboratory","Minnesota Department of Health, Public Health Laboratory",Matt Plumb et al
EPI_ISL_421684,"Minnesota Department of Health, Public Health Laboratory","Minnesota Department of Health, Public Health Laboratory",Matt Plumb et al
EPI_ISL_421685,"Minnesota Department of Health, Public Health Laboratory","Minnesota Department of Health, Public Health Laboratory",Matt Plumb et al
EPI_ISL_421686,"Minnesota Department of Health, Public Health Laboratory","Minnesota Department of Health, Public Health Laboratory",Matt Plumb et al
EPI_ISL_421687,"Minnesota Department of Health, Public Health Laboratory","Minnesota Department of Health, Public Health Laboratory",Matt Plumb et al
EPI_ISL_421688,"Minnesota Department of Health, Public Health Laboratory","Minnesota Department of Health, Public Health Laboratory",Matt Plumb et al
EPI_ISL_421689,"Minnesota Department of Health, Public Health Laboratory","Minnesota Department of Health, Public Health Laboratory",Matt Plumb et al
EPI_ISL_421690,"Minnesota Department of Health, Public Health Laboratory","Minnesota Department of Health, Public Health Laboratory",Matt Plumb et al
EPI_ISL_421691,"Minnesota Department of Health, Public Health Laboratory","Minnesota Department of Health, Public Health Laboratory",Matt Plumb et al
EPI_ISL_421692,"Minnesota Department of Health, Public Health Laboratory","Minnesota Department of Health, Public Health Laboratory",Matt Plumb et al
EPI_ISL_414589,"Minnesota Department of Health, Public Health Laboratory","Minnesota Department of Health, Public Health Laboratory",Matt Plumb et al
EPI_ISL_417192,"Minnesota Department of Health, Public Health Laboratory","Minnesota Department of Health, Public Health Laboratory",Matt Plumb et al
EPI_ISL_417194,"Minnesota Department of Health, Public Health Laboratory","Minnesota Department of Health, Public Health Laboratory",Matt Plumb et al
EPI_ISL_417196,"Minnesota Department of Health, Public Health Laboratory","Minnesota Department of Health, Public Health Laboratory",Matt Plumb et al
EPI_ISL_414590,"Minnesota Department of Health, Public Health Laboratory","Minnesota Department of Health, Public Health Laboratory",Matt Plumb et al
EPI_ISL_417198,"Minnesota Department of Health, Public Health Laboratory","Minnesota Department of Health, Public Health Laboratory",Matt Plumb et al
EPI_ISL_417469,"Minnesota Department of Health, Public Health Laboratory","Minnesota Department of Health, Public Health Laboratory",Matt Plumb et al
EPI_ISL_417470,"Minnesota Department of Health, Public Health Laboratory","Minnesota Department of Health, Public Health Laboratory",Matt Plumb et al
EPI_ISL_417471,"Minnesota Department of Health, Public Health Laboratory","Minnesota Department of Health, Public Health Laboratory",Matt Plumb et al
EPI_ISL_417472,"Minnesota Department of Health, Public Health Laboratory","Minnesota Department of Health, Public Health Laboratory",Matt Plumb et al
EPI_ISL_417473,"Minnesota Department of Health, Public Health Laboratory","Minnesota Department of Health, Public Health Laboratory",Matt Plumb et al
EPI_ISL_417474,"Minnesota Department of Health, Public Health Laboratory","Minnesota Department of Health, Public Health Laboratory",Matt Plumb et al
EPI_ISL_417475,"Minnesota Department of Health, Public Health Laboratory","Minnesota Department of Health, Public Health Laboratory",Matt Plumb et al
EPI_ISL_417476,"Minnesota Department of Health, Public Health Laboratory","Minnesota Department of Health, Public Health Laboratory",Matt Plumb et al
EPI_ISL_417477,"Minnesota Department of Health, Public Health Laboratory","Minnesota Department of Health, Public Health Laboratory",Matt Plumb et al
EPI_ISL_417478,"Minnesota Department of Health, Public Health Laboratory","Minnesota Department of Health, Public Health Laboratory",Matt Plumb et al
EPI_ISL_417479,"Minnesota Department of Health, Public Health Laboratory","Minnesota Department of Health, Public Health Laboratory",Matt Plumb et al
EPI_ISL_417480,"Minnesota Department of Health, Public Health Laboratory","Minnesota Department of Health, Public Health Laboratory",Matt Plumb et al
EPI_ISL_417492,"Minnesota Department of Health, Public Health Laboratory","Minnesota Department of Health, Public Health Laboratory",Matt Plumb et al
EPI_ISL_417493,"Minnesota Department of Health, Public Health Laboratory","Minnesota Department of Health, Public Health Laboratory",Matt Plumb et al
EPI_ISL_417494,"Minnesota Department of Health, Public Health Laboratory","Minnesota Department of Health, Public Health Laboratory",Matt Plumb et al
EPI_ISL_417495,"Minnesota Department of Health, Public Health Laboratory","Minnesota Department of Health, Public Health Laboratory",Matt Plumb et al
EPI_ISL_417191,"Minnesota Department of Health, Public Health Laboratory","Minnesota Department of Health, Public Health Laboratory",Matt Plumb et al
EPI_ISL_417496,"Minnesota Department of Health, Public Health Laboratory","Minnesota Department of Health, Public Health Laboratory",Matt Plumb et al
EPI_ISL_417497,"Minnesota Department of Health, Public Health Laboratory","Minnesota Department of Health, Public Health Laboratory",Matt Plumb et al
EPI_ISL_417498,"Minnesota Department of Health, Public Health Laboratory","Minnesota Department of Health, Public Health Laboratory",Matt Plumb et al
EPI_ISL_417499,"Minnesota Department of Health, Public Health Laboratory","Minnesota Department of Health, Public Health Laboratory",Matt Plumb et al
EPI_ISL_417500,"Minnesota Department of Health, Public Health Laboratory","Minnesota Department of Health, Public Health Laboratory",Matt Plumb et al
EPI_ISL_417501,"Minnesota Department of Health, Public Health Laboratory","Minnesota Department of Health, Public Health Laboratory",Matt Plumb et al
EPI_ISL_417502,"Minnesota Department of Health, Public Health Laboratory","Minnesota Department of Health, Public Health Laboratory",Matt Plumb et al
EPI_ISL_417503,"Minnesota Department of Health, Public Health Laboratory","Minnesota Department of Health, Public Health Laboratory",Matt Plumb et al
EPI_ISL_419388,"Minnesota Department of Health, Public Health Laboratory","Minnesota Department of Health, Public Health Laboratory",Matt Plumb et al
EPI_ISL_419390,"Minnesota Department of Health, Public Health Laboratory","Minnesota Department of Health, Public Health Laboratory",Matt Plumb et al
EPI_ISL_419391,"Minnesota Department of Health, Public Health Laboratory","Minnesota Department of Health, Public Health Laboratory",Matt Plumb et al
EPI_ISL_419392,"Minnesota Department of Health, Public Health Laboratory","Minnesota Department of Health, Public Health Laboratory",Matt Plumb et al
EPI_ISL_419393,"Minnesota Department of Health, Public Health Laboratory","Minnesota Department of Health, Public Health Laboratory",Matt Plumb et al
EPI_ISL_419394,"Minnesota Department of Health, Public Health Laboratory","Minnesota Department of Health, Public Health Laboratory",Matt Plumb et al
EPI_ISL_419395,"Minnesota Department of Health, Public Health Laboratory","Minnesota Department of Health, Public Health Laboratory",Matt Plumb et al
EPI_ISL_419396,"Minnesota Department of Health, Public Health Laboratory","Minnesota Department of Health, Public Health Laboratory",Matt Plumb et al
EPI_ISL_419397,"Minnesota Department of Health, Public Health Laboratory","Minnesota Department of Health, Public Health Laboratory",Matt Plumb et al
EPI_ISL_426426,"MN PHL Division, Minnesota Department of Health","Pathogen Discovery, Respiratory Viruses Branch, Division of Viral Diseases, Centers for Disease Control and Prevention",Krista Queen et al
EPI_ISL_426427,"MN PHL Division, Minnesota Department of Health","Pathogen Discovery, Respiratory Viruses Branch, Division of Viral Diseases, Centers for Disease Control and Prevention",Krista Queen et al
EPI_ISL_467301,Washington University in St. Louis,Washington University in St. Louis,David Wang et al
EPI_ISL_467302,Washington University in St. Louis,Washington University in St. Louis,David Wang et al
EPI_ISL_467304,Washington University in St. Louis,Washington University in St. Louis,David Wang et al
EPI_ISL_424870,MO State Public Health Laboratory,"Pathogen Discovery, Respiratory Viruses Branch, Division of Viral Diseases, Centers for Disease Control and Prevention",Yan Li et al
EPI_ISL_437433,Bozeman Health Deaconess Hospital,"Wiedenheft lab, Montana State University",Artem Nemudryi et al
EPI_ISL_452126,NC State Laboratory of Public Health,"Pathogen Discovery, Respiratory Viruses Branch, Division of Viral Diseases, Centers for Disease Control and Prevention",Jing Zhang et al
EPI_ISL_452124,NC State Laboratory of Public Health,"Pathogen Discovery, Respiratory Viruses Branch, Division of Viral Diseases, Centers for Disease Control and Prevention",Jing Zhang et al
EPI_ISL_424872,NC State Laboratory of Public Health,"Pathogen Discovery, Respiratory Viruses Branch, Division of Viral Diseases, Centers for Disease Control and Prevention",Yan Li et al
EPI_ISL_426428,NC State Laboratory of Public Health,"Pathogen Discovery, Respiratory Viruses Branch, Division of Viral Diseases, Centers for Disease Control and Prevention",Krista Queen et al
EPI_ISL_424873,NC State Laboratory of Public Health,"Pathogen Discovery, Respiratory Viruses Branch, Division of Viral Diseases, Centers for Disease Control and Prevention",Yan Li et al
EPI_ISL_424871,NC State Laboratory of Public Health,"Pathogen Discovery, Respiratory Viruses Branch, Division of Viral Diseases, Centers for Disease Control and Prevention",Yan Li et al
EPI_ISL_466663,Nebraska Public Health Laboratory,UNMC COVID-19 Response Team,UNMC COVID-19 Response Team et al
EPI_ISL_466664,Nebraska Public Health Laboratory,UNMC COVID-19 Response Team,UNMC COVID-19 Response Team et al
EPI_ISL_466652,Nebraska Public Health Laboratory,UNMC COVID-19 Response Team,UNMC COVID-19 Response Team et al
EPI_ISL_466653,Nebraska Public Health Laboratory,UNMC COVID-19 Response Team,UNMC COVID-19 Response Team et al
EPI_ISL_466654,Nebraska Public Health Laboratory,UNMC COVID-19 Response Team,UNMC COVID-19 Response Team et al
EPI_ISL_466665,Nebraska Public Health Laboratory,UNMC COVID-19 Response Team,UNMC COVID-19 Response Team et al
EPI_ISL_466666,Nebraska Public Health Laboratory,UNMC COVID-19 Response Team,UNMC COVID-19 Response Team et al
EPI_ISL_466667,Nebraska Public Health Laboratory,UNMC COVID-19 Response Team,UNMC COVID-19 Response Team et al
EPI_ISL_466668,Nebraska Public Health Laboratory,UNMC COVID-19 Response Team,UNMC COVID-19 Response Team et al
EPI_ISL_466669,Nebraska Public Health Laboratory,UNMC COVID-19 Response Team,UNMC COVID-19 Response Team et al
EPI_ISL_466670,Nebraska Public Health Laboratory,UNMC COVID-19 Response Team,UNMC COVID-19 Response Team et al
EPI_ISL_466655,Nebraska Public Health Laboratory,UNMC COVID-19 Response Team,UNMC COVID-19 Response Team et al
EPI_ISL_466656,Nebraska Public Health Laboratory,UNMC COVID-19 Response Team,UNMC COVID-19 Response Team et al
EPI_ISL_466671,Nebraska Public Health Laboratory,UNMC COVID-19 Response Team,UNMC COVID-19 Response Team et al
EPI_ISL_466657,Nebraska Public Health Laboratory,UNMC COVID-19 Response Team,UNMC COVID-19 Response Team et al
EPI_ISL_466658,Nebraska Public Health Laboratory,UNMC COVID-19 Response Team,UNMC COVID-19 Response Team et al
EPI_ISL_466659,Nebraska Public Health Laboratory,UNMC COVID-19 Response Team,UNMC COVID-19 Response Team et al
EPI_ISL_466672,Nebraska Public Health Laboratory,UNMC COVID-19 Response Team,UNMC COVID-19 Response Team et al
EPI_ISL_466660,Nebraska Public Health Laboratory,UNMC COVID-19 Response Team,UNMC COVID-19 Response Team et al
EPI_ISL_466673,Nebraska Public Health Laboratory,UNMC COVID-19 Response Team,UNMC COVID-19 Response Team et al
EPI_ISL_466674,Nebraska Public Health Laboratory,UNMC COVID-19 Response Team,UNMC COVID-19 Response Team et al
EPI_ISL_466675,Nebraska Public Health Laboratory,UNMC COVID-19 Response Team,UNMC COVID-19 Response Team et al
EPI_ISL_466676,Nebraska Public Health Laboratory,UNMC COVID-19 Response Team,UNMC COVID-19 Response Team et al
EPI_ISL_466677,Nebraska Public Health Laboratory,UNMC COVID-19 Response Team,UNMC COVID-19 Response Team et al
EPI_ISL_466661,Nebraska Public Health Laboratory,UNMC COVID-19 Response Team,UNMC COVID-19 Response Team et al
EPI_ISL_466662,Nebraska Public Health Laboratory,UNMC COVID-19 Response Team,UNMC COVID-19 Response Team et al
EPI_ISL_466678,Nebraska Public Health Laboratory,UNMC COVID-19 Response Team,UNMC COVID-19 Response Team et al
EPI_ISL_466679,Nebraska Public Health Laboratory,UNMC COVID-19 Response Team,UNMC COVID-19 Response Team et al
EPI_ISL_467298,Nebraska Public Health Laboratory,UNMC COVID-19 Response Team,UNMC COVID-19 Response Team et al
EPI_ISL_466680,Nebraska Public Health Laboratory,UNMC COVID-19 Response Team,UNMC COVID-19 Response Team et al
EPI_ISL_466681,Nebraska Public Health Laboratory,UNMC COVID-19 Response Team,UNMC COVID-19 Response Team et al
EPI_ISL_466682,Nebraska Public Health Laboratory,UNMC COVID-19 Response Team,UNMC COVID-19 Response Team et al
EPI_ISL_466683,Nebraska Public Health Laboratory,UNMC COVID-19 Response Team,UNMC COVID-19 Response Team et al
EPI_ISL_428202,Nebraska Public Health Laboratory,UNMC COVID-19 Response Team,UNMC COVID-19 Response Team et al
EPI_ISL_428203,Nebraska Public Health Laboratory,UNMC COVID-19 Response Team,UNMC COVID-19 Response Team et al
EPI_ISL_428204,Nebraska Public Health Laboratory,UNMC COVID-19 Response Team,UNMC COVID-19 Response Team et al
EPI_ISL_428205,Nebraska Public Health Laboratory,UNMC COVID-19 Response Team,UNMC COVID-19 Response Team et al
EPI_ISL_428206,Nebraska Public Health Laboratory,UNMC COVID-19 Response Team,UNMC COVID-19 Response Team et al
EPI_ISL_424874,NE Public Health Laboratory,"Pathogen Discovery, Respiratory Viruses Branch, Division of Viral Diseases, Centers for Disease Control and Prevention",Yan Li et al
EPI_ISL_424875,NE Public Health Laboratory,"Pathogen Discovery, Respiratory Viruses Branch, Division of Viral Diseases, Centers for Disease Control and Prevention",Yan Li et al
EPI_ISL_420791,NH Department of Health and Human Services Public Health Labs,"Pathogen Discovery, Respiratory Viruses Branch, Division of Viral Diseases, Centers for Disease Control and Prevention",Krista Queen et al
EPI_ISL_420792,NH Department of Health and Human Services Public Health Labs,"Pathogen Discovery, Respiratory Viruses Branch, Division of Viral Diseases, Centers for Disease Control and Prevention",Krista Queen et al
EPI_ISL_424876,NH Dept. of Health and Human Services Public Health Labs,"Pathogen Discovery, Respiratory Viruses Branch, Division of Viral Diseases, Centers for Disease Control and Prevention",Yan Li et al
EPI_ISL_424877,NH Dept. of Health and Human Services Public Health Labs,"Pathogen Discovery, Respiratory Viruses Branch, Division of Viral Diseases, Centers for Disease Control and Prevention",Yan Li et al
EPI_ISL_452116,NJ Public Health and Environmental Laboratories,"Pathogen Discovery, Respiratory Viruses Branch, Division of Viral Diseases, Centers for Disease Control and Prevention",Yan Li et al
EPI_ISL_452117,NJ Public Health and Environmental Laboratories,"Pathogen Discovery, Respiratory Viruses Branch, Division of Viral Diseases, Centers for Disease Control and Prevention",Yan Li et al
EPI_ISL_421718,NYU Langone Health,"Departments of Pathology and Medicine, New York University School of Medicine",Maria Aguero-Rosenfeld et al
EPI_ISL_421723,NYU Langone Health,"Departments of Pathology and Medicine, New York University School of Medicine",Maria Aguero-Rosenfeld et al
EPI_ISL_430356,NYU Langone Health,"Departments of Pathology and Medicine, New York University School of Medicine",Maria Aguero-Rosenfeld et al
EPI_ISL_430371,NYU Langone Health,"Departments of Pathology and Medicine, New York University School of Medicine",Maria Aguero-Rosenfeld et al
EPI_ISL_430394,NYU Langone Health,"Departments of Pathology and Medicine, New York University School of Medicine",Maria Aguero-Rosenfeld et al
EPI_ISL_430403,NYU Langone Health,"Departments of Pathology and Medicine, New York University School of Medicine",Maria Aguero-Rosenfeld et al
EPI_ISL_430405,NYU Langone Health,"Departments of Pathology and Medicine, New York University School of Medicine",Maria Aguero-Rosenfeld et al
EPI_ISL_430428,NYU Langone Health,"Departments of Pathology and Medicine, New York University School of Medicine",Maria Aguero-Rosenfeld et al
EPI_ISL_435483,NYU Langone Health,"Departments of Pathology and Medicine, New York University School of Medicine",Maria Aguero-Rosenfeld et al
EPI_ISL_435488,NYU Langone Health,"Departments of Pathology and Medicine, New York University School of Medicine",Maria Aguero-Rosenfeld et al
EPI_ISL_435519,NYU Langone Health,"Departments of Pathology and Medicine, New York University School of Medicine",Maria Aguero-Rosenfeld et al
EPI_ISL_444655,NYU Langone Health,"Departments of Pathology and Medicine, New York University School of Medicine",Maria Aguero-Rosenfeld et al
EPI_ISL_444670,NYU Langone Health,"Departments of Pathology and Medicine, New York University School of Medicine",Maria Aguero-Rosenfeld et al
EPI_ISL_444742,NYU Langone Health,"Departments of Pathology and Medicine, New York University School of Medicine",Maria Aguero-Rosenfeld et al
EPI_ISL_444744,NYU Langone Health,"Departments of Pathology and Medicine, New York University School of Medicine",Maria Aguero-Rosenfeld et al
EPI_ISL_444755,NYU Langone Health,"Departments of Pathology and Medicine, New York University School of Medicine",Maria Aguero-Rosenfeld et al
EPI_ISL_444780,NYU Langone Health,"Departments of Pathology and Medicine, New York University School of Medicine",Maria Aguero-Rosenfeld et al
EPI_ISL_450399,NYU Langone Health,"Departments of Pathology and Medicine, New York University School of Medicine",Maria Aguero-Rosenfeld et al
EPI_ISL_456051,NYU Langone Health,"Departments of Pathology and Medicine, New York University School of Medicine",Maria Aguero-Rosenfeld et al
EPI_ISL_421584,NYU Langone Health,"Departments of Pathology and Medicine, New York University School of Medicine",Maria Aguero-Rosenfeld et al
EPI_ISL_421585,NYU Langone Health,"Departments of Pathology and Medicine, New York University School of Medicine",Maria Aguero-Rosenfeld et al
EPI_ISL_456113,NYU Langone Health,"Departments of Pathology and Medicine, New York University School of Medicine",Maria Aguero-Rosenfeld et al
EPI_ISL_421619,MSHS Clinical Microbiology Laboratories,MSHS Pathogen Surveillance Program,Ana S. Gonzalez-Reiche et al
EPI_ISL_450049,MSHS Clinical Microbiology Laboratories,MSHS Pathogen Surveillance Program,Ana S. Gonzalez-Reiche et al
EPI_ISL_450138,MSHS Clinical Microbiology Laboratories,MSHS Pathogen Surveillance Program,Ana S. Gonzalez-Reiche et al
EPI_ISL_450145,MSHS Clinical Microbiology Laboratories,MSHS Pathogen Surveillance Program,Ana S. Gonzalez-Reiche et al
EPI_ISL_467874,Quest Diagnostics,Quest Diagnostics,Anderson et al
EPI_ISL_467875,Quest Diagnostics,Quest Diagnostics,Anderson et al
EPI_ISL_467876,Quest Diagnostics,Quest Diagnostics,Anderson et al
EPI_ISL_467877,Quest Diagnostics,Quest Diagnostics,Anderson et al
EPI_ISL_467878,Quest Diagnostics,Quest Diagnostics,Anderson et al
EPI_ISL_467879,Quest Diagnostics,Quest Diagnostics,Anderson et al
EPI_ISL_467880,Quest Diagnostics,Quest Diagnostics,Anderson et al
EPI_ISL_467881,Quest Diagnostics,Quest Diagnostics,Anderson et al
EPI_ISL_467882,Quest Diagnostics,Quest Diagnostics,Anderson et al
EPI_ISL_467883,Quest Diagnostics,Quest Diagnostics,Anderson et al
EPI_ISL_424901,NJ Public Health and Environmental Laboratories,"Pathogen Discovery, Respiratory Viruses Branch, Division of Viral Diseases, Centers for Disease Control and Prevention",Ying Tao et al
EPI_ISL_424878,NJ Public Health and Environmental Laboratories,"Pathogen Discovery, Respiratory Viruses Branch, Division of Viral Diseases, Centers for Disease Control and Prevention",Yan Li et al
EPI_ISL_452109,NM Department of Health,"Pathogen Discovery, Respiratory Viruses Branch, Division of Viral Diseases, Centers for Disease Control and Prevention",Yan Li et al
EPI_ISL_467588,New Mexico Department of Health Scientific Laboratory Division,"Center for Global Health, University of New Mexico Health Sciences Center",Daryl Domman et al
EPI_ISL_467589,New Mexico Department of Health Scientific Laboratory Division,"Center for Global Health, University of New Mexico Health Sciences Center",Daryl Domman et al
EPI_ISL_467590,New Mexico Department of Health Scientific Laboratory Division,"Center for Global Health, University of New Mexico Health Sciences Center",Daryl Domman et al
EPI_ISL_467591,New Mexico Department of Health Scientific Laboratory Division,"Center for Global Health, University of New Mexico Health Sciences Center",Daryl Domman et al
EPI_ISL_467594,New Mexico Department of Health Scientific Laboratory Division,"Center for Global Health, University of New Mexico Health Sciences Center",Daryl Domman et al
EPI_ISL_467596,New Mexico Department of Health Scientific Laboratory Division,"Center for Global Health, University of New Mexico Health Sciences Center",Daryl Domman et al
EPI_ISL_467598,New Mexico Department of Health Scientific Laboratory Division,"Center for Global Health, University of New Mexico Health Sciences Center",Daryl Domman et al
EPI_ISL_467599,New Mexico Department of Health Scientific Laboratory Division,"Center for Global Health, University of New Mexico Health Sciences Center",Daryl Domman et al
EPI_ISL_467600,New Mexico Department of Health Scientific Laboratory Division,"Center for Global Health, University of New Mexico Health Sciences Center",Daryl Domman et al
EPI_ISL_467604,New Mexico Department of Health Scientific Laboratory Division,"Center for Global Health, University of New Mexico Health Sciences Center",Daryl Domman et al
EPI_ISL_467608,New Mexico Department of Health Scientific Laboratory Division,"Center for Global Health, University of New Mexico Health Sciences Center",Daryl Domman et al
EPI_ISL_467609,New Mexico Department of Health Scientific Laboratory Division,"Center for Global Health, University of New Mexico Health Sciences Center",Daryl Domman et al
EPI_ISL_467610,New Mexico Department of Health Scientific Laboratory Division,"Center for Global Health, University of New Mexico Health Sciences Center",Daryl Domman et al
EPI_ISL_467611,New Mexico Department of Health Scientific Laboratory Division,"Center for Global Health, University of New Mexico Health Sciences Center",Daryl Domman et al
EPI_ISL_467612,New Mexico Department of Health Scientific Laboratory Division,"Center for Global Health, University of New Mexico Health Sciences Center",Daryl Domman et al
EPI_ISL_467613,New Mexico Department of Health Scientific Laboratory Division,"Center for Global Health, University of New Mexico Health Sciences Center",Daryl Domman et al
EPI_ISL_467616,New Mexico Department of Health Scientific Laboratory Division,"Center for Global Health, University of New Mexico Health Sciences Center",Daryl Domman et al
EPI_ISL_467617,New Mexico Department of Health Scientific Laboratory Division,"Center for Global Health, University of New Mexico Health Sciences Center",Daryl Domman et al
EPI_ISL_467619,New Mexico Department of Health Scientific Laboratory Division,"Center for Global Health, University of New Mexico Health Sciences Center",Daryl Domman et al
EPI_ISL_467620,New Mexico Department of Health Scientific Laboratory Division,"Center for Global Health, University of New Mexico Health Sciences Center",Daryl Domman et al
EPI_ISL_467621,New Mexico Department of Health Scientific Laboratory Division,"Center for Global Health, University of New Mexico Health Sciences Center",Daryl Domman et al
EPI_ISL_467623,New Mexico Department of Health Scientific Laboratory Division,"Center for Global Health, University of New Mexico Health Sciences Center",Daryl Domman et al
EPI_ISL_467624,New Mexico Department of Health Scientific Laboratory Division,"Center for Global Health, University of New Mexico Health Sciences Center",Daryl Domman et al
EPI_ISL_467625,New Mexico Department of Health Scientific Laboratory Division,"Center for Global Health, University of New Mexico Health Sciences Center",Daryl Domman et al
EPI_ISL_467626,New Mexico Department of Health Scientific Laboratory Division,"Center for Global Health, University of New Mexico Health Sciences Center",Daryl Domman et al
EPI_ISL_467627,New Mexico Department of Health Scientific Laboratory Division,"Center for Global Health, University of New Mexico Health Sciences Center",Daryl Domman et al
EPI_ISL_467529,New Mexico Department of Health Scientific Laboratory Division,"Center for Global Health, University of New Mexico Health Sciences Center",Daryl Domman et al
EPI_ISL_467532,New Mexico Department of Health Scientific Laboratory Division,"Center for Global Health, University of New Mexico Health Sciences Center",Daryl Domman et al
EPI_ISL_467533,New Mexico Department of Health Scientific Laboratory Division,"Center for Global Health, University of New Mexico Health Sciences Center",Daryl Domman et al
EPI_ISL_467536,New Mexico Department of Health Scientific Laboratory Division,"Center for Global Health, University of New Mexico Health Sciences Center",Daryl Domman et al
EPI_ISL_467630,New Mexico Department of Health Scientific Laboratory Division,"Center for Global Health, University of New Mexico Health Sciences Center",Daryl Domman et al
EPI_ISL_467632,New Mexico Department of Health Scientific Laboratory Division,"Center for Global Health, University of New Mexico Health Sciences Center",Daryl Domman et al
EPI_ISL_467633,New Mexico Department of Health Scientific Laboratory Division,"Center for Global Health, University of New Mexico Health Sciences Center",Daryl Domman et al
EPI_ISL_467634,New Mexico Department of Health Scientific Laboratory Division,"Center for Global Health, University of New Mexico Health Sciences Center",Daryl Domman et al
EPI_ISL_467539,New Mexico Department of Health Scientific Laboratory Division,"Center for Global Health, University of New Mexico Health Sciences Center",Daryl Domman et al
EPI_ISL_467540,New Mexico Department of Health Scientific Laboratory Division,"Center for Global Health, University of New Mexico Health Sciences Center",Daryl Domman et al
EPI_ISL_467541,New Mexico Department of Health Scientific Laboratory Division,"Center for Global Health, University of New Mexico Health Sciences Center",Daryl Domman et al
EPI_ISL_467542,New Mexico Department of Health Scientific Laboratory Division,"Center for Global Health, University of New Mexico Health Sciences Center",Daryl Domman et al
EPI_ISL_467544,New Mexico Department of Health Scientific Laboratory Division,"Center for Global Health, University of New Mexico Health Sciences Center",Daryl Domman et al
EPI_ISL_467636,New Mexico Department of Health Scientific Laboratory Division,"Center for Global Health, University of New Mexico Health Sciences Center",Daryl Domman et al
EPI_ISL_467638,New Mexico Department of Health Scientific Laboratory Division,"Center for Global Health, University of New Mexico Health Sciences Center",Daryl Domman et al
EPI_ISL_467639,New Mexico Department of Health Scientific Laboratory Division,"Center for Global Health, University of New Mexico Health Sciences Center",Daryl Domman et al
EPI_ISL_467640,New Mexico Department of Health Scientific Laboratory Division,"Center for Global Health, University of New Mexico Health Sciences Center",Daryl Domman et al
EPI_ISL_467545,New Mexico Department of Health Scientific Laboratory Division,"Center for Global Health, University of New Mexico Health Sciences Center",Daryl Domman et al
EPI_ISL_467546,New Mexico Department of Health Scientific Laboratory Division,"Center for Global Health, University of New Mexico Health Sciences Center",Daryl Domman et al
EPI_ISL_467547,New Mexico Department of Health Scientific Laboratory Division,"Center for Global Health, University of New Mexico Health Sciences Center",Daryl Domman et al
EPI_ISL_467548,New Mexico Department of Health Scientific Laboratory Division,"Center for Global Health, University of New Mexico Health Sciences Center",Daryl Domman et al
EPI_ISL_467550,New Mexico Department of Health Scientific Laboratory Division,"Center for Global Health, University of New Mexico Health Sciences Center",Daryl Domman et al
EPI_ISL_467643,New Mexico Department of Health Scientific Laboratory Division,"Center for Global Health, University of New Mexico Health Sciences Center",Daryl Domman et al
EPI_ISL_467644,New Mexico Department of Health Scientific Laboratory Division,"Center for Global Health, University of New Mexico Health Sciences Center",Daryl Domman et al
EPI_ISL_467551,New Mexico Department of Health Scientific Laboratory Division,"Center for Global Health, University of New Mexico Health Sciences Center",Daryl Domman et al
EPI_ISL_467552,New Mexico Department of Health Scientific Laboratory Division,"Center for Global Health, University of New Mexico Health Sciences Center",Daryl Domman et al
EPI_ISL_467553,New Mexico Department of Health Scientific Laboratory Division,"Center for Global Health, University of New Mexico Health Sciences Center",Daryl Domman et al
EPI_ISL_467554,New Mexico Department of Health Scientific Laboratory Division,"Center for Global Health, University of New Mexico Health Sciences Center",Daryl Domman et al
EPI_ISL_467555,New Mexico Department of Health Scientific Laboratory Division,"Center for Global Health, University of New Mexico Health Sciences Center",Daryl Domman et al
EPI_ISL_467556,New Mexico Department of Health Scientific Laboratory Division,"Center for Global Health, University of New Mexico Health Sciences Center",Daryl Domman et al
EPI_ISL_467645,New Mexico Department of Health Scientific Laboratory Division,"Center for Global Health, University of New Mexico Health Sciences Center",Daryl Domman et al
EPI_ISL_467646,New Mexico Department of Health Scientific Laboratory Division,"Center for Global Health, University of New Mexico Health Sciences Center",Daryl Domman et al
EPI_ISL_467647,New Mexico Department of Health Scientific Laboratory Division,"Center for Global Health, University of New Mexico Health Sciences Center",Daryl Domman et al
EPI_ISL_467648,New Mexico Department of Health Scientific Laboratory Division,"Center for Global Health, University of New Mexico Health Sciences Center",Daryl Domman et al
EPI_ISL_467557,New Mexico Department of Health Scientific Laboratory Division,"Center for Global Health, University of New Mexico Health Sciences Center",Daryl Domman et al
EPI_ISL_467558,New Mexico Department of Health Scientific Laboratory Division,"Center for Global Health, University of New Mexico Health Sciences Center",Daryl Domman et al
EPI_ISL_467559,New Mexico Department of Health Scientific Laboratory Division,"Center for Global Health, University of New Mexico Health Sciences Center",Daryl Domman et al
EPI_ISL_467649,New Mexico Department of Health Scientific Laboratory Division,"Center for Global Health, University of New Mexico Health Sciences Center",Daryl Domman et al
EPI_ISL_467650,New Mexico Department of Health Scientific Laboratory Division,"Center for Global Health, University of New Mexico Health Sciences Center",Daryl Domman et al
EPI_ISL_467651,New Mexico Department of Health Scientific Laboratory Division,"Center for Global Health, University of New Mexico Health Sciences Center",Daryl Domman et al
EPI_ISL_467652,New Mexico Department of Health Scientific Laboratory Division,"Center for Global Health, University of New Mexico Health Sciences Center",Daryl Domman et al
EPI_ISL_467563,New Mexico Department of Health Scientific Laboratory Division,"Center for Global Health, University of New Mexico Health Sciences Center",Daryl Domman et al
EPI_ISL_467564,New Mexico Department of Health Scientific Laboratory Division,"Center for Global Health, University of New Mexico Health Sciences Center",Daryl Domman et al
EPI_ISL_467565,New Mexico Department of Health Scientific Laboratory Division,"Center for Global Health, University of New Mexico Health Sciences Center",Daryl Domman et al
EPI_ISL_467566,New Mexico Department of Health Scientific Laboratory Division,"Center for Global Health, University of New Mexico Health Sciences Center",Daryl Domman et al
EPI_ISL_467567,New Mexico Department of Health Scientific Laboratory Division,"Center for Global Health, University of New Mexico Health Sciences Center",Daryl Domman et al
EPI_ISL_467568,New Mexico Department of Health Scientific Laboratory Division,"Center for Global Health, University of New Mexico Health Sciences Center",Daryl Domman et al
EPI_ISL_467653,New Mexico Department of Health Scientific Laboratory Division,"Center for Global Health, University of New Mexico Health Sciences Center",Daryl Domman et al
EPI_ISL_467654,New Mexico Department of Health Scientific Laboratory Division,"Center for Global Health, University of New Mexico Health Sciences Center",Daryl Domman et al
EPI_ISL_467569,New Mexico Department of Health Scientific Laboratory Division,"Center for Global Health, University of New Mexico Health Sciences Center",Daryl Domman et al
EPI_ISL_467570,New Mexico Department of Health Scientific Laboratory Division,"Center for Global Health, University of New Mexico Health Sciences Center",Daryl Domman et al
EPI_ISL_467572,New Mexico Department of Health Scientific Laboratory Division,"Center for Global Health, University of New Mexico Health Sciences Center",Daryl Domman et al
EPI_ISL_467574,New Mexico Department of Health Scientific Laboratory Division,"Center for Global Health, University of New Mexico Health Sciences Center",Daryl Domman et al
EPI_ISL_467657,New Mexico Department of Health Scientific Laboratory Division,"Center for Global Health, University of New Mexico Health Sciences Center",Daryl Domman et al
EPI_ISL_467659,New Mexico Department of Health Scientific Laboratory Division,"Center for Global Health, University of New Mexico Health Sciences Center",Daryl Domman et al
EPI_ISL_467577,New Mexico Department of Health Scientific Laboratory Division,"Center for Global Health, University of New Mexico Health Sciences Center",Daryl Domman et al
EPI_ISL_467661,New Mexico Department of Health Scientific Laboratory Division,"Center for Global Health, University of New Mexico Health Sciences Center",Daryl Domman et al
EPI_ISL_467662,New Mexico Department of Health Scientific Laboratory Division,"Center for Global Health, University of New Mexico Health Sciences Center",Daryl Domman et al
EPI_ISL_467663,New Mexico Department of Health Scientific Laboratory Division,"Center for Global Health, University of New Mexico Health Sciences Center",Daryl Domman et al
EPI_ISL_467664,New Mexico Department of Health Scientific Laboratory Division,"Center for Global Health, University of New Mexico Health Sciences Center",Daryl Domman et al
EPI_ISL_467582,New Mexico Department of Health Scientific Laboratory Division,"Center for Global Health, University of New Mexico Health Sciences Center",Daryl Domman et al
EPI_ISL_467583,New Mexico Department of Health Scientific Laboratory Division,"Center for Global Health, University of New Mexico Health Sciences Center",Daryl Domman et al
EPI_ISL_467584,New Mexico Department of Health Scientific Laboratory Division,"Center for Global Health, University of New Mexico Health Sciences Center",Daryl Domman et al
EPI_ISL_467585,New Mexico Department of Health Scientific Laboratory Division,"Center for Global Health, University of New Mexico Health Sciences Center",Daryl Domman et al
EPI_ISL_467586,New Mexico Department of Health Scientific Laboratory Division,"Center for Global Health, University of New Mexico Health Sciences Center",Daryl Domman et al
EPI_ISL_426429,NV State Public Health Laboratory,"Pathogen Discovery, Respiratory Viruses Branch, Division of Viral Diseases, Centers for Disease Control and Prevention",Krista Queen et al
EPI_ISL_424879,NV-Southern Nevada Public Health Laboratory,"Pathogen Discovery, Respiratory Viruses Branch, Division of Viral Diseases, Centers for Disease Control and Prevention",Yan Li et al
EPI_ISL_467945,"Montefiore Medical Center, Dept. of Pathology, Clinical Virology","Albert Einstein College of Medicine, Dept. of Microbiology & Immunology, Chandran lab",J. Maximilian Fels et al
EPI_ISL_421712,NYU Langone Health,"Departments of Pathology and Medicine, New York University School of Medicine",Maria Aguero-Rosenfeld et al
EPI_ISL_421713,NYU Langone Health,"Departments of Pathology and Medicine, New York University School of Medicine",Maria Aguero-Rosenfeld et al
EPI_ISL_421714,NYU Langone Health,"Departments of Pathology and Medicine, New York University School of Medicine",Maria Aguero-Rosenfeld et al
EPI_ISL_421715,NYU Langone Health,"Departments of Pathology and Medicine, New York University School of Medicine",Maria Aguero-Rosenfeld et al
EPI_ISL_421716,NYU Langone Health,"Departments of Pathology and Medicine, New York University School of Medicine",Maria Aguero-Rosenfeld et al
EPI_ISL_421717,NYU Langone Health,"Departments of Pathology and Medicine, New York University School of Medicine",Maria Aguero-Rosenfeld et al
EPI_ISL_421719,NYU Langone Health,"Departments of Pathology and Medicine, New York University School of Medicine",Maria Aguero-Rosenfeld et al
EPI_ISL_421720,NYU Langone Health,"Departments of Pathology and Medicine, New York University School of Medicine",Maria Aguero-Rosenfeld et al
EPI_ISL_421721,NYU Langone Health,"Departments of Pathology and Medicine, New York University School of Medicine",Maria Aguero-Rosenfeld et al
EPI_ISL_418196,NYU Langone Health,"Department of Pathology and Medicine, New York University School of Medicine",Margaret Black et al
EPI_ISL_421722,NYU Langone Health,"Departments of Pathology and Medicine, New York University School of Medicine",Maria Aguero-Rosenfeld et al
EPI_ISL_421724,NYU Langone Health,"Departments of Pathology and Medicine, New York University School of Medicine",Maria Aguero-Rosenfeld et al
EPI_ISL_421725,NYU Langone Health,"Departments of Pathology and Medicine, New York University School of Medicine",Maria Aguero-Rosenfeld et al
EPI_ISL_421726,NYU Langone Health,"Departments of Pathology and Medicine, New York University School of Medicine",Maria Aguero-Rosenfeld et al
EPI_ISL_421727,NYU Langone Health,"Departments of Pathology and Medicine, New York University School of Medicine",Maria Aguero-Rosenfeld et al
EPI_ISL_421728,NYU Langone Health,"Departments of Pathology and Medicine, New York University School of Medicine",Maria Aguero-Rosenfeld et al
EPI_ISL_421729,NYU Langone Health,"Departments of Pathology and Medicine, New York University School of Medicine",Maria Aguero-Rosenfeld et al
EPI_ISL_421730,NYU Langone Health,"Departments of Pathology and Medicine, New York University School of Medicine",Maria Aguero-Rosenfeld et al
EPI_ISL_421731,NYU Langone Health,"Departments of Pathology and Medicine, New York University School of Medicine",Maria Aguero-Rosenfeld et al
EPI_ISL_418197,NYU Langone Health,"Department of Pathology and Medicine, New York University School of Medicine",Margaret Black et al
EPI_ISL_421732,NYU Langone Health,"Departments of Pathology and Medicine, New York University School of Medicine",Maria Aguero-Rosenfeld et al
EPI_ISL_421733,NYU Langone Health,"Departments of Pathology and Medicine, New York University School of Medicine",Maria Aguero-Rosenfeld et al
EPI_ISL_424929,NYU Langone Health,"Departments of Pathology and Medicine, New York University School of Medicine",Maria Aguero-Rosenfeld et al
EPI_ISL_424930,NYU Langone Health,"Departments of Pathology and Medicine, New York University School of Medicine",Maria Aguero-Rosenfeld et al
EPI_ISL_424931,NYU Langone Health,"Departments of Pathology and Medicine, New York University School of Medicine",Maria Aguero-Rosenfeld et al
EPI_ISL_424932,NYU Langone Health,"Departments of Pathology and Medicine, New York University School of Medicine",Maria Aguero-Rosenfeld et al
EPI_ISL_424933,NYU Langone Health,"Departments of Pathology and Medicine, New York University School of Medicine",Maria Aguero-Rosenfeld et al
EPI_ISL_424934,NYU Langone Health,"Departments of Pathology and Medicine, New York University School of Medicine",Maria Aguero-Rosenfeld et al
EPI_ISL_424935,NYU Langone Health,"Departments of Pathology and Medicine, New York University School of Medicine",Maria Aguero-Rosenfeld et al
EPI_ISL_424936,NYU Langone Health,"Departments of Pathology and Medicine, New York University School of Medicine",Maria Aguero-Rosenfeld et al
EPI_ISL_418198,NYU Langone Health,"Department of Pathology and Medicine, New York University School of Medicine",Margaret Black et al
EPI_ISL_424937,NYU Langone Health,"Departments of Pathology and Medicine, New York University School of Medicine",Maria Aguero-Rosenfeld et al
EPI_ISL_424938,NYU Langone Health,"Departments of Pathology and Medicine, New York University School of Medicine",Maria Aguero-Rosenfeld et al
EPI_ISL_424939,NYU Langone Health,"Departments of Pathology and Medicine, New York University School of Medicine",Maria Aguero-Rosenfeld et al
EPI_ISL_424940,NYU Langone Health,"Departments of Pathology and Medicine, New York University School of Medicine",Maria Aguero-Rosenfeld et al
EPI_ISL_424941,NYU Langone Health,"Departments of Pathology and Medicine, New York University School of Medicine",Maria Aguero-Rosenfeld et al
EPI_ISL_424942,NYU Langone Health,"Departments of Pathology and Medicine, New York University School of Medicine",Maria Aguero-Rosenfeld et al
EPI_ISL_424943,NYU Langone Health,"Departments of Pathology and Medicine, New York University School of Medicine",Maria Aguero-Rosenfeld et al
EPI_ISL_424944,NYU Langone Health,"Departments of Pathology and Medicine, New York University School of Medicine",Maria Aguero-Rosenfeld et al
EPI_ISL_424945,NYU Langone Health,"Departments of Pathology and Medicine, New York University School of Medicine",Maria Aguero-Rosenfeld et al
EPI_ISL_424946,NYU Langone Health,"Departments of Pathology and Medicine, New York University School of Medicine",Maria Aguero-Rosenfeld et al
EPI_ISL_418199,NYU Langone Health,"Department of Pathology and Medicine, New York University School of Medicine",Margaret Black et al
EPI_ISL_424947,NYU Langone Health,"Departments of Pathology and Medicine, New York University School of Medicine",Maria Aguero-Rosenfeld et al
EPI_ISL_424948,NYU Langone Health,"Departments of Pathology and Medicine, New York University School of Medicine",Maria Aguero-Rosenfeld et al
EPI_ISL_424949,NYU Langone Health,"Departments of Pathology and Medicine, New York University School of Medicine",Maria Aguero-Rosenfeld et al
EPI_ISL_424950,NYU Langone Health,"Departments of Pathology and Medicine, New York University School of Medicine",Maria Aguero-Rosenfeld et al
EPI_ISL_424951,NYU Langone Health,"Departments of Pathology and Medicine, New York University School of Medicine",Maria Aguero-Rosenfeld et al
EPI_ISL_424952,NYU Langone Health,"Departments of Pathology and Medicine, New York University School of Medicine",Maria Aguero-Rosenfeld et al
EPI_ISL_424953,NYU Langone Health,"Departments of Pathology and Medicine, New York University School of Medicine",Maria Aguero-Rosenfeld et al
EPI_ISL_424954,NYU Langone Health,"Departments of Pathology and Medicine, New York University School of Medicine",Maria Aguero-Rosenfeld et al
EPI_ISL_424955,NYU Langone Health,"Departments of Pathology and Medicine, New York University School of Medicine",Maria Aguero-Rosenfeld et al
EPI_ISL_424956,NYU Langone Health,"Departments of Pathology and Medicine, New York University School of Medicine",Maria Aguero-Rosenfeld et al
EPI_ISL_418200,NYU Langone Health,"Department of Pathology and Medicine, New York University School of Medicine",Margaret Black et al
EPI_ISL_424957,NYU Langone Health,"Departments of Pathology and Medicine, New York University School of Medicine",Maria Aguero-Rosenfeld et al
EPI_ISL_424958,NYU Langone Health,"Departments of Pathology and Medicine, New York University School of Medicine",Maria Aguero-Rosenfeld et al
EPI_ISL_424959,NYU Langone Health,"Departments of Pathology and Medicine, New York University School of Medicine",Maria Aguero-Rosenfeld et al
EPI_ISL_424960,NYU Langone Health,"Departments of Pathology and Medicine, New York University School of Medicine",Maria Aguero-Rosenfeld et al
EPI_ISL_424961,NYU Langone Health,"Departments of Pathology and Medicine, New York University School of Medicine",Maria Aguero-Rosenfeld et al
EPI_ISL_424962,NYU Langone Health,"Departments of Pathology and Medicine, New York University School of Medicine",Maria Aguero-Rosenfeld et al
EPI_ISL_424963,NYU Langone Health,"Departments of Pathology and Medicine, New York University School of Medicine",Maria Aguero-Rosenfeld et al
EPI_ISL_424964,NYU Langone Health,"Departments of Pathology and Medicine, New York University School of Medicine",Maria Aguero-Rosenfeld et al
EPI_ISL_424965,NYU Langone Health,"Departments of Pathology and Medicine, New York University School of Medicine",Maria Aguero-Rosenfeld et al
EPI_ISL_424966,NYU Langone Health,"Departments of Pathology and Medicine, New York University School of Medicine",Maria Aguero-Rosenfeld et al
EPI_ISL_424967,NYU Langone Health,"Departments of Pathology and Medicine, New York University School of Medicine",Maria Aguero-Rosenfeld et al
EPI_ISL_424968,NYU Langone Health,"Departments of Pathology and Medicine, New York University School of Medicine",Maria Aguero-Rosenfeld et al
EPI_ISL_426617,NYU Langone Health,"Departments of Pathology and Medicine, New York University School of Medicine",Maria Aguero-Rosenfeld et al
EPI_ISL_426618,NYU Langone Health,"Departments of Pathology and Medicine, New York University School of Medicine",Maria Aguero-Rosenfeld et al
EPI_ISL_426619,NYU Langone Health,"Departments of Pathology and Medicine, New York University School of Medicine",Maria Aguero-Rosenfeld et al
EPI_ISL_426620,NYU Langone Health,"Departments of Pathology and Medicine, New York University School of Medicine",Maria Aguero-Rosenfeld et al
EPI_ISL_426621,NYU Langone Health,"Departments of Pathology and Medicine, New York University School of Medicine",Maria Aguero-Rosenfeld et al
EPI_ISL_426622,NYU Langone Health,"Departments of Pathology and Medicine, New York University School of Medicine",Maria Aguero-Rosenfeld et al
EPI_ISL_426623,NYU Langone Health,"Departments of Pathology and Medicine, New York University School of Medicine",Maria Aguero-Rosenfeld et al
EPI_ISL_426624,NYU Langone Health,"Departments of Pathology and Medicine, New York University School of Medicine",Maria Aguero-Rosenfeld et al
EPI_ISL_418202,NYU Langone Health,"Department of Pathology and Medicine, New York University School of Medicine",Margaret Black et al
EPI_ISL_426625,NYU Langone Health,"Departments of Pathology and Medicine, New York University School of Medicine",Maria Aguero-Rosenfeld et al
EPI_ISL_426626,NYU Langone Health,"Departments of Pathology and Medicine, New York University School of Medicine",Maria Aguero-Rosenfeld et al
EPI_ISL_427469,NYU Langone Health,"Departments of Pathology and Medicine, New York University School of Medicine",Maria Aguero-Rosenfeld et al
EPI_ISL_427470,NYU Langone Health,"Departments of Pathology and Medicine, New York University School of Medicine",Maria Aguero-Rosenfeld et al
EPI_ISL_427471,NYU Langone Health,"Departments of Pathology and Medicine, New York University School of Medicine",Maria Aguero-Rosenfeld et al
EPI_ISL_427472,NYU Langone Health,"Departments of Pathology and Medicine, New York University School of Medicine",Maria Aguero-Rosenfeld et al
EPI_ISL_427524,NYU Langone Health,"Departments of Pathology and Medicine, New York University School of Medicine",Maria Aguero-Rosenfeld et al
EPI_ISL_427473,NYU Langone Health,"Departments of Pathology and Medicine, New York University School of Medicine",Maria Aguero-Rosenfeld et al
EPI_ISL_427474,NYU Langone Health,"Departments of Pathology and Medicine, New York University School of Medicine",Maria Aguero-Rosenfeld et al
EPI_ISL_427475,NYU Langone Health,"Departments of Pathology and Medicine, New York University School of Medicine",Maria Aguero-Rosenfeld et al
EPI_ISL_418203,NYU Langone Health,"Department of Pathology and Medicine, New York University School of Medicine",Margaret Black et al
EPI_ISL_427476,NYU Langone Health,"Departments of Pathology and Medicine, New York University School of Medicine",Maria Aguero-Rosenfeld et al
EPI_ISL_427477,NYU Langone Health,"Departments of Pathology and Medicine, New York University School of Medicine",Maria Aguero-Rosenfeld et al
EPI_ISL_427478,NYU Langone Health,"Departments of Pathology and Medicine, New York University School of Medicine",Maria Aguero-Rosenfeld et al
EPI_ISL_427479,NYU Langone Health,"Departments of Pathology and Medicine, New York University School of Medicine",Maria Aguero-Rosenfeld et al
EPI_ISL_427480,NYU Langone Health,"Departments of Pathology and Medicine, New York University School of Medicine",Maria Aguero-Rosenfeld et al
EPI_ISL_427481,NYU Langone Health,"Departments of Pathology and Medicine, New York University School of Medicine",Maria Aguero-Rosenfeld et al
EPI_ISL_427482,NYU Langone Health,"Departments of Pathology and Medicine, New York University School of Medicine",Maria Aguero-Rosenfeld et al
EPI_ISL_427483,NYU Langone Health,"Departments of Pathology and Medicine, New York University School of Medicine",Maria Aguero-Rosenfeld et al
EPI_ISL_427484,NYU Langone Health,"Departments of Pathology and Medicine, New York University School of Medicine",Maria Aguero-Rosenfeld et al
EPI_ISL_427485,NYU Langone Health,"Departments of Pathology and Medicine, New York University School of Medicine",Maria Aguero-Rosenfeld et al
EPI_ISL_418204,NYU Langone Health,"Department of Pathology and Medicine, New York University School of Medicine",Margaret Black et al
EPI_ISL_427486,NYU Langone Health,"Departments of Pathology and Medicine, New York University School of Medicine",Maria Aguero-Rosenfeld et al
EPI_ISL_427487,NYU Langone Health,"Departments of Pathology and Medicine, New York University School of Medicine",Maria Aguero-Rosenfeld et al
EPI_ISL_427488,NYU Langone Health,"Departments of Pathology and Medicine, New York University School of Medicine",Maria Aguero-Rosenfeld et al
EPI_ISL_427489,NYU Langone Health,"Departments of Pathology and Medicine, New York University School of Medicine",Maria Aguero-Rosenfeld et al
EPI_ISL_427490,NYU Langone Health,"Departments of Pathology and Medicine, New York University School of Medicine",Maria Aguero-Rosenfeld et al
EPI_ISL_427491,NYU Langone Health,"Departments of Pathology and Medicine, New York University School of Medicine",Maria Aguero-Rosenfeld et al
EPI_ISL_427492,NYU Langone Health,"Departments of Pathology and Medicine, New York University School of Medicine",Maria Aguero-Rosenfeld et al
EPI_ISL_427493,NYU Langone Health,"Departments of Pathology and Medicine, New York University School of Medicine",Maria Aguero-Rosenfeld et al
EPI_ISL_427494,NYU Langone Health,"Departments of Pathology and Medicine, New York University School of Medicine",Maria Aguero-Rosenfeld et al
EPI_ISL_416830,NYU Langone Health,"Department of Pathology and Medicine, New York University School of Medicine",John Chen et al
EPI_ISL_427495,NYU Langone Health,"Departments of Pathology and Medicine, New York University School of Medicine",Maria Aguero-Rosenfeld et al
EPI_ISL_427496,NYU Langone Health,"Departments of Pathology and Medicine, New York University School of Medicine",Maria Aguero-Rosenfeld et al
EPI_ISL_427497,NYU Langone Health,"Departments of Pathology and Medicine, New York University School of Medicine",Maria Aguero-Rosenfeld et al
EPI_ISL_427498,NYU Langone Health,"Departments of Pathology and Medicine, New York University School of Medicine",Maria Aguero-Rosenfeld et al
EPI_ISL_427500,NYU Langone Health,"Departments of Pathology and Medicine, New York University School of Medicine",Maria Aguero-Rosenfeld et al
EPI_ISL_427501,NYU Langone Health,"Departments of Pathology and Medicine, New York University School of Medicine",Maria Aguero-Rosenfeld et al
EPI_ISL_427502,NYU Langone Health,"Departments of Pathology and Medicine, New York University School of Medicine",Maria Aguero-Rosenfeld et al
EPI_ISL_427503,NYU Langone Health,"Departments of Pathology and Medicine, New York University School of Medicine",Maria Aguero-Rosenfeld et al
EPI_ISL_427504,NYU Langone Health,"Departments of Pathology and Medicine, New York University School of Medicine",Maria Aguero-Rosenfeld et al
EPI_ISL_427505,NYU Langone Health,"Departments of Pathology and Medicine, New York University School of Medicine",Maria Aguero-Rosenfeld et al
EPI_ISL_427507,NYU Langone Health,"Departments of Pathology and Medicine, New York University School of Medicine",Maria Aguero-Rosenfeld et al
EPI_ISL_427508,NYU Langone Health,"Departments of Pathology and Medicine, New York University School of Medicine",Maria Aguero-Rosenfeld et al
EPI_ISL_427509,NYU Langone Health,"Departments of Pathology and Medicine, New York University School of Medicine",Maria Aguero-Rosenfeld et al
EPI_ISL_427510,NYU Langone Health,"Departments of Pathology and Medicine, New York University School of Medicine",Maria Aguero-Rosenfeld et al
EPI_ISL_427511,NYU Langone Health,"Departments of Pathology and Medicine, New York University School of Medicine",Maria Aguero-Rosenfeld et al
EPI_ISL_427512,NYU Langone Health,"Departments of Pathology and Medicine, New York University School of Medicine",Maria Aguero-Rosenfeld et al
EPI_ISL_427513,NYU Langone Health,"Departments of Pathology and Medicine, New York University School of Medicine",Maria Aguero-Rosenfeld et al
EPI_ISL_427514,NYU Langone Health,"Departments of Pathology and Medicine, New York University School of Medicine",Maria Aguero-Rosenfeld et al
EPI_ISL_418968,NYU Langone Health,"Department of Pathology and Medicine, New York University School of Medicine",Maria Aguero-Rosenfeld et al
EPI_ISL_427515,NYU Langone Health,"Departments of Pathology and Medicine, New York University School of Medicine",Maria Aguero-Rosenfeld et al
EPI_ISL_427516,NYU Langone Health,"Departments of Pathology and Medicine, New York University School of Medicine",Maria Aguero-Rosenfeld et al
EPI_ISL_427517,NYU Langone Health,"Departments of Pathology and Medicine, New York University School of Medicine",Maria Aguero-Rosenfeld et al
EPI_ISL_427518,NYU Langone Health,"Departments of Pathology and Medicine, New York University School of Medicine",Maria Aguero-Rosenfeld et al
EPI_ISL_427519,NYU Langone Health,"Departments of Pathology and Medicine, New York University School of Medicine",Maria Aguero-Rosenfeld et al
EPI_ISL_427520,NYU Langone Health,"Departments of Pathology and Medicine, New York University School of Medicine",Maria Aguero-Rosenfeld et al
EPI_ISL_427521,NYU Langone Health,"Departments of Pathology and Medicine, New York University School of Medicine",Maria Aguero-Rosenfeld et al
EPI_ISL_427627,NYU Langone Health,"Departments of Pathology and Medicine, New York University School of Medicine",Maria Aguero-Rosenfeld et al
EPI_ISL_427628,NYU Langone Health,"Departments of Pathology and Medicine, New York University School of Medicine",Maria Aguero-Rosenfeld et al
EPI_ISL_427629,NYU Langone Health,"Departments of Pathology and Medicine, New York University School of Medicine",Maria Aguero-Rosenfeld et al
EPI_ISL_427630,NYU Langone Health,"Departments of Pathology and Medicine, New York University School of Medicine",Maria Aguero-Rosenfeld et al
EPI_ISL_427631,NYU Langone Health,"Departments of Pathology and Medicine, New York University School of Medicine",Maria Aguero-Rosenfeld et al
EPI_ISL_427632,NYU Langone Health,"Departments of Pathology and Medicine, New York University School of Medicine",Maria Aguero-Rosenfeld et al
EPI_ISL_427633,NYU Langone Health,"Departments of Pathology and Medicine, New York University School of Medicine",Maria Aguero-Rosenfeld et al
EPI_ISL_427642,NYU Langone Health,"Departments of Pathology and Medicine, New York University School of Medicine",Maria Aguero-Rosenfeld et al
EPI_ISL_427634,NYU Langone Health,"Departments of Pathology and Medicine, New York University School of Medicine",Maria Aguero-Rosenfeld et al
EPI_ISL_427635,NYU Langone Health,"Departments of Pathology and Medicine, New York University School of Medicine",Maria Aguero-Rosenfeld et al
EPI_ISL_427636,NYU Langone Health,"Departments of Pathology and Medicine, New York University School of Medicine",Maria Aguero-Rosenfeld et al
EPI_ISL_427637,NYU Langone Health,"Departments of Pathology and Medicine, New York University School of Medicine",Maria Aguero-Rosenfeld et al
EPI_ISL_427638,NYU Langone Health,"Departments of Pathology and Medicine, New York University School of Medicine",Maria Aguero-Rosenfeld et al
EPI_ISL_427639,NYU Langone Health,"Departments of Pathology and Medicine, New York University School of Medicine",Maria Aguero-Rosenfeld et al
EPI_ISL_427640,NYU Langone Health,"Departments of Pathology and Medicine, New York University School of Medicine",Maria Aguero-Rosenfeld et al
EPI_ISL_427641,NYU Langone Health,"Departments of Pathology and Medicine, New York University School of Medicine",Maria Aguero-Rosenfeld et al
EPI_ISL_428757,NYU Langone Health,"Departments of Pathology and Medicine, New York University School of Medicine",Maria Aguero-Rosenfeld et al
EPI_ISL_428758,NYU Langone Health,"Departments of Pathology and Medicine, New York University School of Medicine",Maria Aguero-Rosenfeld et al
EPI_ISL_428759,NYU Langone Health,"Departments of Pathology and Medicine, New York University School of Medicine",Maria Aguero-Rosenfeld et al
EPI_ISL_428760,NYU Langone Health,"Departments of Pathology and Medicine, New York University School of Medicine",Maria Aguero-Rosenfeld et al
EPI_ISL_428761,NYU Langone Health,"Departments of Pathology and Medicine, New York University School of Medicine",Maria Aguero-Rosenfeld et al
EPI_ISL_428762,NYU Langone Health,"Departments of Pathology and Medicine, New York University School of Medicine",Maria Aguero-Rosenfeld et al
EPI_ISL_428763,NYU Langone Health,"Departments of Pathology and Medicine, New York University School of Medicine",Maria Aguero-Rosenfeld et al
EPI_ISL_418971,NYU Langone Health,"Department of Pathology and Medicine, New York University School of Medicine",Maria Aguero-Rosenfeld et al
EPI_ISL_428764,NYU Langone Health,"Departments of Pathology and Medicine, New York University School of Medicine",Maria Aguero-Rosenfeld et al
EPI_ISL_428765,NYU Langone Health,"Departments of Pathology and Medicine, New York University School of Medicine",Maria Aguero-Rosenfeld et al
EPI_ISL_428766,NYU Langone Health,"Departments of Pathology and Medicine, New York University School of Medicine",Maria Aguero-Rosenfeld et al
EPI_ISL_428767,NYU Langone Health,"Departments of Pathology and Medicine, New York University School of Medicine",Maria Aguero-Rosenfeld et al
EPI_ISL_428768,NYU Langone Health,"Departments of Pathology and Medicine, New York University School of Medicine",Maria Aguero-Rosenfeld et al
EPI_ISL_428769,NYU Langone Health,"Departments of Pathology and Medicine, New York University School of Medicine",Maria Aguero-Rosenfeld et al
EPI_ISL_428770,NYU Langone Health,"Departments of Pathology and Medicine, New York University School of Medicine",Maria Aguero-Rosenfeld et al
EPI_ISL_428771,NYU Langone Health,"Departments of Pathology and Medicine, New York University School of Medicine",Maria Aguero-Rosenfeld et al
EPI_ISL_428772,NYU Langone Health,"Departments of Pathology and Medicine, New York University School of Medicine",Maria Aguero-Rosenfeld et al
EPI_ISL_428773,NYU Langone Health,"Departments of Pathology and Medicine, New York University School of Medicine",Maria Aguero-Rosenfeld et al
EPI_ISL_418972,NYU Langone Health,"Department of Pathology and Medicine, New York University School of Medicine",Maria Aguero-Rosenfeld et al
EPI_ISL_428774,NYU Langone Health,"Departments of Pathology and Medicine, New York University School of Medicine",Maria Aguero-Rosenfeld et al
EPI_ISL_428775,NYU Langone Health,"Departments of Pathology and Medicine, New York University School of Medicine",Maria Aguero-Rosenfeld et al
EPI_ISL_428776,NYU Langone Health,"Departments of Pathology and Medicine, New York University School of Medicine",Maria Aguero-Rosenfeld et al
EPI_ISL_428777,NYU Langone Health,"Departments of Pathology and Medicine, New York University School of Medicine",Maria Aguero-Rosenfeld et al
EPI_ISL_428778,NYU Langone Health,"Departments of Pathology and Medicine, New York University School of Medicine",Maria Aguero-Rosenfeld et al
EPI_ISL_428779,NYU Langone Health,"Departments of Pathology and Medicine, New York University School of Medicine",Maria Aguero-Rosenfeld et al
EPI_ISL_428780,NYU Langone Health,"Departments of Pathology and Medicine, New York University School of Medicine",Maria Aguero-Rosenfeld et al
EPI_ISL_428781,NYU Langone Health,"Departments of Pathology and Medicine, New York University School of Medicine",Maria Aguero-Rosenfeld et al
EPI_ISL_428782,NYU Langone Health,"Departments of Pathology and Medicine, New York University School of Medicine",Maria Aguero-Rosenfeld et al
EPI_ISL_428783,NYU Langone Health,"Departments of Pathology and Medicine, New York University School of Medicine",Maria Aguero-Rosenfeld et al
EPI_ISL_418973,NYU Langone Health,"Department of Pathology and Medicine, New York University School of Medicine",Maria Aguero-Rosenfeld et al
EPI_ISL_428784,NYU Langone Health,"Departments of Pathology and Medicine, New York University School of Medicine",Maria Aguero-Rosenfeld et al
EPI_ISL_428785,NYU Langone Health,"Departments of Pathology and Medicine, New York University School of Medicine",Maria Aguero-Rosenfeld et al
EPI_ISL_428786,NYU Langone Health,"Departments of Pathology and Medicine, New York University School of Medicine",Maria Aguero-Rosenfeld et al
EPI_ISL_428787,NYU Langone Health,"Departments of Pathology and Medicine, New York University School of Medicine",Maria Aguero-Rosenfeld et al
EPI_ISL_428788,NYU Langone Health,"Departments of Pathology and Medicine, New York University School of Medicine",Maria Aguero-Rosenfeld et al
EPI_ISL_428789,NYU Langone Health,"Departments of Pathology and Medicine, New York University School of Medicine",Maria Aguero-Rosenfeld et al
EPI_ISL_428790,NYU Langone Health,"Departments of Pathology and Medicine, New York University School of Medicine",Maria Aguero-Rosenfeld et al
EPI_ISL_428791,NYU Langone Health,"Departments of Pathology and Medicine, New York University School of Medicine",Maria Aguero-Rosenfeld et al
EPI_ISL_428792,NYU Langone Health,"Departments of Pathology and Medicine, New York University School of Medicine",Maria Aguero-Rosenfeld et al
EPI_ISL_428793,NYU Langone Health,"Departments of Pathology and Medicine, New York University School of Medicine",Maria Aguero-Rosenfeld et al
EPI_ISL_418974,NYU Langone Health,"Department of Pathology and Medicine, New York University School of Medicine",Maria Aguero-Rosenfeld et al
EPI_ISL_428795,NYU Langone Health,"Departments of Pathology and Medicine, New York University School of Medicine",Maria Aguero-Rosenfeld et al
EPI_ISL_428796,NYU Langone Health,"Departments of Pathology and Medicine, New York University School of Medicine",Maria Aguero-Rosenfeld et al
EPI_ISL_428797,NYU Langone Health,"Departments of Pathology and Medicine, New York University School of Medicine",Maria Aguero-Rosenfeld et al
EPI_ISL_428798,NYU Langone Health,"Departments of Pathology and Medicine, New York University School of Medicine",Maria Aguero-Rosenfeld et al
EPI_ISL_428799,NYU Langone Health,"Departments of Pathology and Medicine, New York University School of Medicine",Maria Aguero-Rosenfeld et al
EPI_ISL_428800,NYU Langone Health,"Departments of Pathology and Medicine, New York University School of Medicine",Maria Aguero-Rosenfeld et al
EPI_ISL_428801,NYU Langone Health,"Departments of Pathology and Medicine, New York University School of Medicine",Maria Aguero-Rosenfeld et al
EPI_ISL_428802,NYU Langone Health,"Departments of Pathology and Medicine, New York University School of Medicine",Maria Aguero-Rosenfeld et al
EPI_ISL_428803,NYU Langone Health,"Departments of Pathology and Medicine, New York University School of Medicine",Maria Aguero-Rosenfeld et al
EPI_ISL_418975,NYU Langone Health,"Department of Pathology and Medicine, New York University School of Medicine",Maria Aguero-Rosenfeld et al
EPI_ISL_428804,NYU Langone Health,"Departments of Pathology and Medicine, New York University School of Medicine",Maria Aguero-Rosenfeld et al
EPI_ISL_428805,NYU Langone Health,"Departments of Pathology and Medicine, New York University School of Medicine",Maria Aguero-Rosenfeld et al
EPI_ISL_430323,NYU Langone Health,"Departments of Pathology and Medicine, New York University School of Medicine",Maria Aguero-Rosenfeld et al
EPI_ISL_430324,NYU Langone Health,"Departments of Pathology and Medicine, New York University School of Medicine",Maria Aguero-Rosenfeld et al
EPI_ISL_430325,NYU Langone Health,"Departments of Pathology and Medicine, New York University School of Medicine",Maria Aguero-Rosenfeld et al
EPI_ISL_430326,NYU Langone Health,"Departments of Pathology and Medicine, New York University School of Medicine",Maria Aguero-Rosenfeld et al
EPI_ISL_416831,NYU Langone Health,"Department of Pathology and Medicine, New York University School of Medicine",John Chen et al
EPI_ISL_418976,NYU Langone Health,"Department of Pathology and Medicine, New York University School of Medicine",Maria Aguero-Rosenfeld et al
EPI_ISL_430327,NYU Langone Health,"Departments of Pathology and Medicine, New York University School of Medicine",Maria Aguero-Rosenfeld et al
EPI_ISL_430328,NYU Langone Health,"Departments of Pathology and Medicine, New York University School of Medicine",Maria Aguero-Rosenfeld et al
EPI_ISL_430329,NYU Langone Health,"Departments of Pathology and Medicine, New York University School of Medicine",Maria Aguero-Rosenfeld et al
EPI_ISL_430330,NYU Langone Health,"Departments of Pathology and Medicine, New York University School of Medicine",Maria Aguero-Rosenfeld et al
EPI_ISL_430331,NYU Langone Health,"Departments of Pathology and Medicine, New York University School of Medicine",Maria Aguero-Rosenfeld et al
EPI_ISL_430332,NYU Langone Health,"Departments of Pathology and Medicine, New York University School of Medicine",Maria Aguero-Rosenfeld et al
EPI_ISL_430333,NYU Langone Health,"Departments of Pathology and Medicine, New York University School of Medicine",Maria Aguero-Rosenfeld et al
EPI_ISL_430334,NYU Langone Health,"Departments of Pathology and Medicine, New York University School of Medicine",Maria Aguero-Rosenfeld et al
EPI_ISL_430335,NYU Langone Health,"Departments of Pathology and Medicine, New York University School of Medicine",Maria Aguero-Rosenfeld et al
EPI_ISL_430336,NYU Langone Health,"Departments of Pathology and Medicine, New York University School of Medicine",Maria Aguero-Rosenfeld et al
EPI_ISL_418977,NYU Langone Health,"Department of Pathology and Medicine, New York University School of Medicine",Maria Aguero-Rosenfeld et al
EPI_ISL_430337,NYU Langone Health,"Departments of Pathology and Medicine, New York University School of Medicine",Maria Aguero-Rosenfeld et al
EPI_ISL_430338,NYU Langone Health,"Departments of Pathology and Medicine, New York University School of Medicine",Maria Aguero-Rosenfeld et al
EPI_ISL_430339,NYU Langone Health,"Departments of Pathology and Medicine, New York University School of Medicine",Maria Aguero-Rosenfeld et al
EPI_ISL_430340,NYU Langone Health,"Departments of Pathology and Medicine, New York University School of Medicine",Maria Aguero-Rosenfeld et al
EPI_ISL_430341,NYU Langone Health,"Departments of Pathology and Medicine, New York University School of Medicine",Maria Aguero-Rosenfeld et al
EPI_ISL_430342,NYU Langone Health,"Departments of Pathology and Medicine, New York University School of Medicine",Maria Aguero-Rosenfeld et al
EPI_ISL_430343,NYU Langone Health,"Departments of Pathology and Medicine, New York University School of Medicine",Maria Aguero-Rosenfeld et al
EPI_ISL_430344,NYU Langone Health,"Departments of Pathology and Medicine, New York University School of Medicine",Maria Aguero-Rosenfeld et al
EPI_ISL_430345,NYU Langone Health,"Departments of Pathology and Medicine, New York University School of Medicine",Maria Aguero-Rosenfeld et al
EPI_ISL_430346,NYU Langone Health,"Departments of Pathology and Medicine, New York University School of Medicine",Maria Aguero-Rosenfeld et al
EPI_ISL_418978,NYU Langone Health,"Department of Pathology and Medicine, New York University School of Medicine",Maria Aguero-Rosenfeld et al
EPI_ISL_430347,NYU Langone Health,"Departments of Pathology and Medicine, New York University School of Medicine",Maria Aguero-Rosenfeld et al
EPI_ISL_430348,NYU Langone Health,"Departments of Pathology and Medicine, New York University School of Medicine",Maria Aguero-Rosenfeld et al
EPI_ISL_430349,NYU Langone Health,"Departments of Pathology and Medicine, New York University School of Medicine",Maria Aguero-Rosenfeld et al
EPI_ISL_430350,NYU Langone Health,"Departments of Pathology and Medicine, New York University School of Medicine",Maria Aguero-Rosenfeld et al
EPI_ISL_430351,NYU Langone Health,"Departments of Pathology and Medicine, New York University School of Medicine",Maria Aguero-Rosenfeld et al
EPI_ISL_430352,NYU Langone Health,"Departments of Pathology and Medicine, New York University School of Medicine",Maria Aguero-Rosenfeld et al
EPI_ISL_430353,NYU Langone Health,"Departments of Pathology and Medicine, New York University School of Medicine",Maria Aguero-Rosenfeld et al
EPI_ISL_430354,NYU Langone Health,"Departments of Pathology and Medicine, New York University School of Medicine",Maria Aguero-Rosenfeld et al
EPI_ISL_430355,NYU Langone Health,"Departments of Pathology and Medicine, New York University School of Medicine",Maria Aguero-Rosenfeld et al
EPI_ISL_418979,NYU Langone Health,"Department of Pathology and Medicine, New York University School of Medicine",Maria Aguero-Rosenfeld et al
EPI_ISL_430357,NYU Langone Health,"Departments of Pathology and Medicine, New York University School of Medicine",Maria Aguero-Rosenfeld et al
EPI_ISL_430358,NYU Langone Health,"Departments of Pathology and Medicine, New York University School of Medicine",Maria Aguero-Rosenfeld et al
EPI_ISL_430359,NYU Langone Health,"Departments of Pathology and Medicine, New York University School of Medicine",Maria Aguero-Rosenfeld et al
EPI_ISL_430360,NYU Langone Health,"Departments of Pathology and Medicine, New York University School of Medicine",Maria Aguero-Rosenfeld et al
EPI_ISL_430361,NYU Langone Health,"Departments of Pathology and Medicine, New York University School of Medicine",Maria Aguero-Rosenfeld et al
EPI_ISL_430362,NYU Langone Health,"Departments of Pathology and Medicine, New York University School of Medicine",Maria Aguero-Rosenfeld et al
EPI_ISL_430363,NYU Langone Health,"Departments of Pathology and Medicine, New York University School of Medicine",Maria Aguero-Rosenfeld et al
EPI_ISL_430364,NYU Langone Health,"Departments of Pathology and Medicine, New York University School of Medicine",Maria Aguero-Rosenfeld et al
EPI_ISL_430365,NYU Langone Health,"Departments of Pathology and Medicine, New York University School of Medicine",Maria Aguero-Rosenfeld et al
EPI_ISL_430366,NYU Langone Health,"Departments of Pathology and Medicine, New York University School of Medicine",Maria Aguero-Rosenfeld et al
EPI_ISL_418980,NYU Langone Health,"Department of Pathology and Medicine, New York University School of Medicine",Maria Aguero-Rosenfeld et al
EPI_ISL_430367,NYU Langone Health,"Departments of Pathology and Medicine, New York University School of Medicine",Maria Aguero-Rosenfeld et al
EPI_ISL_430368,NYU Langone Health,"Departments of Pathology and Medicine, New York University School of Medicine",Maria Aguero-Rosenfeld et al
EPI_ISL_430369,NYU Langone Health,"Departments of Pathology and Medicine, New York University School of Medicine",Maria Aguero-Rosenfeld et al
EPI_ISL_430370,NYU Langone Health,"Departments of Pathology and Medicine, New York University School of Medicine",Maria Aguero-Rosenfeld et al
EPI_ISL_430372,NYU Langone Health,"Departments of Pathology and Medicine, New York University School of Medicine",Maria Aguero-Rosenfeld et al
EPI_ISL_430373,NYU Langone Health,"Departments of Pathology and Medicine, New York University School of Medicine",Maria Aguero-Rosenfeld et al
EPI_ISL_430374,NYU Langone Health,"Departments of Pathology and Medicine, New York University School of Medicine",Maria Aguero-Rosenfeld et al
EPI_ISL_430375,NYU Langone Health,"Departments of Pathology and Medicine, New York University School of Medicine",Maria Aguero-Rosenfeld et al
EPI_ISL_430376,NYU Langone Health,"Departments of Pathology and Medicine, New York University School of Medicine",Maria Aguero-Rosenfeld et al
EPI_ISL_419696,NYU Langone Health,"Departments of Pathology and Medicine, New York University School of Medicine",Maria Aguero-Rosenfeld et al
EPI_ISL_430377,NYU Langone Health,"Departments of Pathology and Medicine, New York University School of Medicine",Maria Aguero-Rosenfeld et al
EPI_ISL_430378,NYU Langone Health,"Departments of Pathology and Medicine, New York University School of Medicine",Maria Aguero-Rosenfeld et al
EPI_ISL_430379,NYU Langone Health,"Departments of Pathology and Medicine, New York University School of Medicine",Maria Aguero-Rosenfeld et al
EPI_ISL_430380,NYU Langone Health,"Departments of Pathology and Medicine, New York University School of Medicine",Maria Aguero-Rosenfeld et al
EPI_ISL_430381,NYU Langone Health,"Departments of Pathology and Medicine, New York University School of Medicine",Maria Aguero-Rosenfeld et al
EPI_ISL_430382,NYU Langone Health,"Departments of Pathology and Medicine, New York University School of Medicine",Maria Aguero-Rosenfeld et al
EPI_ISL_430383,NYU Langone Health,"Departments of Pathology and Medicine, New York University School of Medicine",Maria Aguero-Rosenfeld et al
EPI_ISL_430384,NYU Langone Health,"Departments of Pathology and Medicine, New York University School of Medicine",Maria Aguero-Rosenfeld et al
EPI_ISL_430385,NYU Langone Health,"Departments of Pathology and Medicine, New York University School of Medicine",Maria Aguero-Rosenfeld et al
EPI_ISL_430386,NYU Langone Health,"Departments of Pathology and Medicine, New York University School of Medicine",Maria Aguero-Rosenfeld et al
EPI_ISL_419697,NYU Langone Health,"Departments of Pathology and Medicine, New York University School of Medicine",Maria Aguero-Rosenfeld et al
EPI_ISL_430387,NYU Langone Health,"Departments of Pathology and Medicine, New York University School of Medicine",Maria Aguero-Rosenfeld et al
EPI_ISL_430388,NYU Langone Health,"Departments of Pathology and Medicine, New York University School of Medicine",Maria Aguero-Rosenfeld et al
EPI_ISL_430389,NYU Langone Health,"Departments of Pathology and Medicine, New York University School of Medicine",Maria Aguero-Rosenfeld et al
EPI_ISL_430390,NYU Langone Health,"Departments of Pathology and Medicine, New York University School of Medicine",Maria Aguero-Rosenfeld et al
EPI_ISL_430391,NYU Langone Health,"Departments of Pathology and Medicine, New York University School of Medicine",Maria Aguero-Rosenfeld et al
EPI_ISL_430392,NYU Langone Health,"Departments of Pathology and Medicine, New York University School of Medicine",Maria Aguero-Rosenfeld et al
EPI_ISL_430393,NYU Langone Health,"Departments of Pathology and Medicine, New York University School of Medicine",Maria Aguero-Rosenfeld et al
EPI_ISL_430395,NYU Langone Health,"Departments of Pathology and Medicine, New York University School of Medicine",Maria Aguero-Rosenfeld et al
EPI_ISL_430396,NYU Langone Health,"Departments of Pathology and Medicine, New York University School of Medicine",Maria Aguero-Rosenfeld et al
EPI_ISL_419698,NYU Langone Health,"Departments of Pathology and Medicine, New York University School of Medicine",Maria Aguero-Rosenfeld et al
EPI_ISL_430397,NYU Langone Health,"Departments of Pathology and Medicine, New York University School of Medicine",Maria Aguero-Rosenfeld et al
EPI_ISL_430398,NYU Langone Health,"Departments of Pathology and Medicine, New York University School of Medicine",Maria Aguero-Rosenfeld et al
EPI_ISL_430399,NYU Langone Health,"Departments of Pathology and Medicine, New York University School of Medicine",Maria Aguero-Rosenfeld et al
EPI_ISL_430400,NYU Langone Health,"Departments of Pathology and Medicine, New York University School of Medicine",Maria Aguero-Rosenfeld et al
EPI_ISL_430402,NYU Langone Health,"Departments of Pathology and Medicine, New York University School of Medicine",Maria Aguero-Rosenfeld et al
EPI_ISL_430404,NYU Langone Health,"Departments of Pathology and Medicine, New York University School of Medicine",Maria Aguero-Rosenfeld et al
EPI_ISL_430406,NYU Langone Health,"Departments of Pathology and Medicine, New York University School of Medicine",Maria Aguero-Rosenfeld et al
EPI_ISL_419699,NYU Langone Health,"Departments of Pathology and Medicine, New York University School of Medicine",Maria Aguero-Rosenfeld et al
EPI_ISL_430407,NYU Langone Health,"Departments of Pathology and Medicine, New York University School of Medicine",Maria Aguero-Rosenfeld et al
EPI_ISL_430408,NYU Langone Health,"Departments of Pathology and Medicine, New York University School of Medicine",Maria Aguero-Rosenfeld et al
EPI_ISL_430409,NYU Langone Health,"Departments of Pathology and Medicine, New York University School of Medicine",Maria Aguero-Rosenfeld et al
EPI_ISL_430410,NYU Langone Health,"Departments of Pathology and Medicine, New York University School of Medicine",Maria Aguero-Rosenfeld et al
EPI_ISL_430411,NYU Langone Health,"Departments of Pathology and Medicine, New York University School of Medicine",Maria Aguero-Rosenfeld et al
EPI_ISL_430412,NYU Langone Health,"Departments of Pathology and Medicine, New York University School of Medicine",Maria Aguero-Rosenfeld et al
EPI_ISL_430413,NYU Langone Health,"Departments of Pathology and Medicine, New York University School of Medicine",Maria Aguero-Rosenfeld et al
EPI_ISL_430414,NYU Langone Health,"Departments of Pathology and Medicine, New York University School of Medicine",Maria Aguero-Rosenfeld et al
EPI_ISL_430415,NYU Langone Health,"Departments of Pathology and Medicine, New York University School of Medicine",Maria Aguero-Rosenfeld et al
EPI_ISL_430416,NYU Langone Health,"Departments of Pathology and Medicine, New York University School of Medicine",Maria Aguero-Rosenfeld et al
EPI_ISL_419700,NYU Langone Health,"Departments of Pathology and Medicine, New York University School of Medicine",Maria Aguero-Rosenfeld et al
EPI_ISL_430417,NYU Langone Health,"Departments of Pathology and Medicine, New York University School of Medicine",Maria Aguero-Rosenfeld et al
EPI_ISL_430418,NYU Langone Health,"Departments of Pathology and Medicine, New York University School of Medicine",Maria Aguero-Rosenfeld et al
EPI_ISL_430419,NYU Langone Health,"Departments of Pathology and Medicine, New York University School of Medicine",Maria Aguero-Rosenfeld et al
EPI_ISL_430420,NYU Langone Health,"Departments of Pathology and Medicine, New York University School of Medicine",Maria Aguero-Rosenfeld et al
EPI_ISL_430421,NYU Langone Health,"Departments of Pathology and Medicine, New York University School of Medicine",Maria Aguero-Rosenfeld et al
EPI_ISL_430422,NYU Langone Health,"Departments of Pathology and Medicine, New York University School of Medicine",Maria Aguero-Rosenfeld et al
EPI_ISL_430423,NYU Langone Health,"Departments of Pathology and Medicine, New York University School of Medicine",Maria Aguero-Rosenfeld et al
EPI_ISL_430424,NYU Langone Health,"Departments of Pathology and Medicine, New York University School of Medicine",Maria Aguero-Rosenfeld et al
EPI_ISL_430425,NYU Langone Health,"Departments of Pathology and Medicine, New York University School of Medicine",Maria Aguero-Rosenfeld et al
EPI_ISL_430426,NYU Langone Health,"Departments of Pathology and Medicine, New York University School of Medicine",Maria Aguero-Rosenfeld et al
EPI_ISL_416832,NYU Langone Health,"Department of Pathology and Medicine, New York University School of Medicine",John Chen et al
EPI_ISL_430427,NYU Langone Health,"Departments of Pathology and Medicine, New York University School of Medicine",Maria Aguero-Rosenfeld et al
EPI_ISL_430429,NYU Langone Health,"Departments of Pathology and Medicine, New York University School of Medicine",Maria Aguero-Rosenfeld et al
EPI_ISL_430430,NYU Langone Health,"Departments of Pathology and Medicine, New York University School of Medicine",Maria Aguero-Rosenfeld et al
EPI_ISL_430431,NYU Langone Health,"Departments of Pathology and Medicine, New York University School of Medicine",Maria Aguero-Rosenfeld et al
EPI_ISL_430432,NYU Langone Health,"Departments of Pathology and Medicine, New York University School of Medicine",Maria Aguero-Rosenfeld et al
EPI_ISL_430433,NYU Langone Health,"Departments of Pathology and Medicine, New York University School of Medicine",Maria Aguero-Rosenfeld et al
EPI_ISL_430434,NYU Langone Health,"Departments of Pathology and Medicine, New York University School of Medicine",Maria Aguero-Rosenfeld et al
EPI_ISL_435475,NYU Langone Health,"Departments of Pathology and Medicine, New York University School of Medicine",Maria Aguero-Rosenfeld et al
EPI_ISL_435476,NYU Langone Health,"Departments of Pathology and Medicine, New York University School of Medicine",Maria Aguero-Rosenfeld et al
EPI_ISL_419702,NYU Langone Health,"Departments of Pathology and Medicine, New York University School of Medicine",Maria Aguero-Rosenfeld et al
EPI_ISL_435477,NYU Langone Health,"Departments of Pathology and Medicine, New York University School of Medicine",Maria Aguero-Rosenfeld et al
EPI_ISL_435478,NYU Langone Health,"Departments of Pathology and Medicine, New York University School of Medicine",Maria Aguero-Rosenfeld et al
EPI_ISL_435479,NYU Langone Health,"Departments of Pathology and Medicine, New York University School of Medicine",Maria Aguero-Rosenfeld et al
EPI_ISL_435480,NYU Langone Health,"Departments of Pathology and Medicine, New York University School of Medicine",Maria Aguero-Rosenfeld et al
EPI_ISL_435481,NYU Langone Health,"Departments of Pathology and Medicine, New York University School of Medicine",Maria Aguero-Rosenfeld et al
EPI_ISL_435482,NYU Langone Health,"Departments of Pathology and Medicine, New York University School of Medicine",Maria Aguero-Rosenfeld et al
EPI_ISL_435484,NYU Langone Health,"Departments of Pathology and Medicine, New York University School of Medicine",Maria Aguero-Rosenfeld et al
EPI_ISL_435485,NYU Langone Health,"Departments of Pathology and Medicine, New York University School of Medicine",Maria Aguero-Rosenfeld et al
EPI_ISL_435486,NYU Langone Health,"Departments of Pathology and Medicine, New York University School of Medicine",Maria Aguero-Rosenfeld et al
EPI_ISL_419703,NYU Langone Health,"Departments of Pathology and Medicine, New York University School of Medicine",Maria Aguero-Rosenfeld et al
EPI_ISL_435487,NYU Langone Health,"Departments of Pathology and Medicine, New York University School of Medicine",Maria Aguero-Rosenfeld et al
EPI_ISL_435489,NYU Langone Health,"Departments of Pathology and Medicine, New York University School of Medicine",Maria Aguero-Rosenfeld et al
EPI_ISL_435490,NYU Langone Health,"Departments of Pathology and Medicine, New York University School of Medicine",Maria Aguero-Rosenfeld et al
EPI_ISL_435491,NYU Langone Health,"Departments of Pathology and Medicine, New York University School of Medicine",Maria Aguero-Rosenfeld et al
EPI_ISL_435492,NYU Langone Health,"Departments of Pathology and Medicine, New York University School of Medicine",Maria Aguero-Rosenfeld et al
EPI_ISL_435493,NYU Langone Health,"Departments of Pathology and Medicine, New York University School of Medicine",Maria Aguero-Rosenfeld et al
EPI_ISL_435494,NYU Langone Health,"Departments of Pathology and Medicine, New York University School of Medicine",Maria Aguero-Rosenfeld et al
EPI_ISL_435495,NYU Langone Health,"Departments of Pathology and Medicine, New York University School of Medicine",Maria Aguero-Rosenfeld et al
EPI_ISL_435496,NYU Langone Health,"Departments of Pathology and Medicine, New York University School of Medicine",Maria Aguero-Rosenfeld et al
EPI_ISL_419704,NYU Langone Health,"Departments of Pathology and Medicine, New York University School of Medicine",Maria Aguero-Rosenfeld et al
EPI_ISL_435497,NYU Langone Health,"Departments of Pathology and Medicine, New York University School of Medicine",Maria Aguero-Rosenfeld et al
EPI_ISL_435498,NYU Langone Health,"Departments of Pathology and Medicine, New York University School of Medicine",Maria Aguero-Rosenfeld et al
EPI_ISL_435499,NYU Langone Health,"Departments of Pathology and Medicine, New York University School of Medicine",Maria Aguero-Rosenfeld et al
EPI_ISL_435500,NYU Langone Health,"Departments of Pathology and Medicine, New York University School of Medicine",Maria Aguero-Rosenfeld et al
EPI_ISL_435501,NYU Langone Health,"Departments of Pathology and Medicine, New York University School of Medicine",Maria Aguero-Rosenfeld et al
EPI_ISL_435502,NYU Langone Health,"Departments of Pathology and Medicine, New York University School of Medicine",Maria Aguero-Rosenfeld et al
EPI_ISL_435503,NYU Langone Health,"Departments of Pathology and Medicine, New York University School of Medicine",Maria Aguero-Rosenfeld et al
EPI_ISL_435504,NYU Langone Health,"Departments of Pathology and Medicine, New York University School of Medicine",Maria Aguero-Rosenfeld et al
EPI_ISL_435505,NYU Langone Health,"Departments of Pathology and Medicine, New York University School of Medicine",Maria Aguero-Rosenfeld et al
EPI_ISL_435506,NYU Langone Health,"Departments of Pathology and Medicine, New York University School of Medicine",Maria Aguero-Rosenfeld et al
EPI_ISL_419705,NYU Langone Health,"Departments of Pathology and Medicine, New York University School of Medicine",Maria Aguero-Rosenfeld et al
EPI_ISL_435507,NYU Langone Health,"Departments of Pathology and Medicine, New York University School of Medicine",Maria Aguero-Rosenfeld et al
EPI_ISL_435508,NYU Langone Health,"Departments of Pathology and Medicine, New York University School of Medicine",Maria Aguero-Rosenfeld et al
EPI_ISL_435509,NYU Langone Health,"Departments of Pathology and Medicine, New York University School of Medicine",Maria Aguero-Rosenfeld et al
EPI_ISL_435510,NYU Langone Health,"Departments of Pathology and Medicine, New York University School of Medicine",Maria Aguero-Rosenfeld et al
EPI_ISL_435511,NYU Langone Health,"Departments of Pathology and Medicine, New York University School of Medicine",Maria Aguero-Rosenfeld et al
EPI_ISL_435512,NYU Langone Health,"Departments of Pathology and Medicine, New York University School of Medicine",Maria Aguero-Rosenfeld et al
EPI_ISL_435513,NYU Langone Health,"Departments of Pathology and Medicine, New York University School of Medicine",Maria Aguero-Rosenfeld et al
EPI_ISL_435514,NYU Langone Health,"Departments of Pathology and Medicine, New York University School of Medicine",Maria Aguero-Rosenfeld et al
EPI_ISL_435515,NYU Langone Health,"Departments of Pathology and Medicine, New York University School of Medicine",Maria Aguero-Rosenfeld et al
EPI_ISL_435516,NYU Langone Health,"Departments of Pathology and Medicine, New York University School of Medicine",Maria Aguero-Rosenfeld et al
EPI_ISL_420296,NYU Langone Health,"Departments of Pathology and Medicine, New York University School of Medicine",Maria Aguero-Rosenfeld et al
EPI_ISL_435517,NYU Langone Health,"Departments of Pathology and Medicine, New York University School of Medicine",Maria Aguero-Rosenfeld et al
EPI_ISL_435518,NYU Langone Health,"Departments of Pathology and Medicine, New York University School of Medicine",Maria Aguero-Rosenfeld et al
EPI_ISL_435520,NYU Langone Health,"Departments of Pathology and Medicine, New York University School of Medicine",Maria Aguero-Rosenfeld et al
EPI_ISL_435721,NYU Langone Health,"Departments of Pathology and Medicine, New York University School of Medicine",Maria Aguero-Rosenfeld et al
EPI_ISL_435521,NYU Langone Health,"Departments of Pathology and Medicine, New York University School of Medicine",Maria Aguero-Rosenfeld et al
EPI_ISL_435522,NYU Langone Health,"Departments of Pathology and Medicine, New York University School of Medicine",Maria Aguero-Rosenfeld et al
EPI_ISL_435523,NYU Langone Health,"Departments of Pathology and Medicine, New York University School of Medicine",Maria Aguero-Rosenfeld et al
EPI_ISL_435524,NYU Langone Health,"Departments of Pathology and Medicine, New York University School of Medicine",Maria Aguero-Rosenfeld et al
EPI_ISL_435525,NYU Langone Health,"Departments of Pathology and Medicine, New York University School of Medicine",Maria Aguero-Rosenfeld et al
EPI_ISL_420297,NYU Langone Health,"Departments of Pathology and Medicine, New York University School of Medicine",Maria Aguero-Rosenfeld et al
EPI_ISL_435526,NYU Langone Health,"Departments of Pathology and Medicine, New York University School of Medicine",Maria Aguero-Rosenfeld et al
EPI_ISL_435527,NYU Langone Health,"Departments of Pathology and Medicine, New York University School of Medicine",Maria Aguero-Rosenfeld et al
EPI_ISL_435528,NYU Langone Health,"Departments of Pathology and Medicine, New York University School of Medicine",Maria Aguero-Rosenfeld et al
EPI_ISL_435722,NYU Langone Health,"Departments of Pathology and Medicine, New York University School of Medicine",Maria Aguero-Rosenfeld et al
EPI_ISL_435529,NYU Langone Health,"Departments of Pathology and Medicine, New York University School of Medicine",Maria Aguero-Rosenfeld et al
EPI_ISL_435530,NYU Langone Health,"Departments of Pathology and Medicine, New York University School of Medicine",Maria Aguero-Rosenfeld et al
EPI_ISL_435531,NYU Langone Health,"Departments of Pathology and Medicine, New York University School of Medicine",Maria Aguero-Rosenfeld et al
EPI_ISL_435532,NYU Langone Health,"Departments of Pathology and Medicine, New York University School of Medicine",Maria Aguero-Rosenfeld et al
EPI_ISL_435533,NYU Langone Health,"Departments of Pathology and Medicine, New York University School of Medicine",Maria Aguero-Rosenfeld et al
EPI_ISL_435534,NYU Langone Health,"Departments of Pathology and Medicine, New York University School of Medicine",Maria Aguero-Rosenfeld et al
EPI_ISL_420298,NYU Langone Health,"Departments of Pathology and Medicine, New York University School of Medicine",Maria Aguero-Rosenfeld et al
EPI_ISL_435535,NYU Langone Health,"Departments of Pathology and Medicine, New York University School of Medicine",Maria Aguero-Rosenfeld et al
EPI_ISL_435536,NYU Langone Health,"Departments of Pathology and Medicine, New York University School of Medicine",Maria Aguero-Rosenfeld et al
EPI_ISL_435537,NYU Langone Health,"Departments of Pathology and Medicine, New York University School of Medicine",Maria Aguero-Rosenfeld et al
EPI_ISL_435538,NYU Langone Health,"Departments of Pathology and Medicine, New York University School of Medicine",Maria Aguero-Rosenfeld et al
EPI_ISL_435539,NYU Langone Health,"Departments of Pathology and Medicine, New York University School of Medicine",Maria Aguero-Rosenfeld et al
EPI_ISL_435540,NYU Langone Health,"Departments of Pathology and Medicine, New York University School of Medicine",Maria Aguero-Rosenfeld et al
EPI_ISL_435541,NYU Langone Health,"Departments of Pathology and Medicine, New York University School of Medicine",Maria Aguero-Rosenfeld et al
EPI_ISL_435542,NYU Langone Health,"Departments of Pathology and Medicine, New York University School of Medicine",Maria Aguero-Rosenfeld et al
EPI_ISL_435543,NYU Langone Health,"Departments of Pathology and Medicine, New York University School of Medicine",Maria Aguero-Rosenfeld et al
EPI_ISL_435544,NYU Langone Health,"Departments of Pathology and Medicine, New York University School of Medicine",Maria Aguero-Rosenfeld et al
EPI_ISL_420299,NYU Langone Health,"Departments of Pathology and Medicine, New York University School of Medicine",Maria Aguero-Rosenfeld et al
EPI_ISL_435545,NYU Langone Health,"Departments of Pathology and Medicine, New York University School of Medicine",Maria Aguero-Rosenfeld et al
EPI_ISL_435546,NYU Langone Health,"Departments of Pathology and Medicine, New York University School of Medicine",Maria Aguero-Rosenfeld et al
EPI_ISL_435547,NYU Langone Health,"Departments of Pathology and Medicine, New York University School of Medicine",Maria Aguero-Rosenfeld et al
EPI_ISL_435548,NYU Langone Health,"Departments of Pathology and Medicine, New York University School of Medicine",Maria Aguero-Rosenfeld et al
EPI_ISL_435549,NYU Langone Health,"Departments of Pathology and Medicine, New York University School of Medicine",Maria Aguero-Rosenfeld et al
EPI_ISL_436733,NYU Langone Health,"Departments of Pathology and Medicine, New York University School of Medicine",Maria Aguero-Rosenfeld et al
EPI_ISL_436734,NYU Langone Health,"Departments of Pathology and Medicine, New York University School of Medicine",Maria Aguero-Rosenfeld et al
EPI_ISL_436735,NYU Langone Health,"Departments of Pathology and Medicine, New York University School of Medicine",Maria Aguero-Rosenfeld et al
EPI_ISL_436736,NYU Langone Health,"Departments of Pathology and Medicine, New York University School of Medicine",Maria Aguero-Rosenfeld et al
EPI_ISL_436737,NYU Langone Health,"Departments of Pathology and Medicine, New York University School of Medicine",Maria Aguero-Rosenfeld et al
EPI_ISL_420300,NYU Langone Health,"Departments of Pathology and Medicine, New York University School of Medicine",Maria Aguero-Rosenfeld et al
EPI_ISL_436738,NYU Langone Health,"Departments of Pathology and Medicine, New York University School of Medicine",Maria Aguero-Rosenfeld et al
EPI_ISL_436739,NYU Langone Health,"Departments of Pathology and Medicine, New York University School of Medicine",Maria Aguero-Rosenfeld et al
EPI_ISL_436740,NYU Langone Health,"Departments of Pathology and Medicine, New York University School of Medicine",Maria Aguero-Rosenfeld et al
EPI_ISL_436741,NYU Langone Health,"Departments of Pathology and Medicine, New York University School of Medicine",Maria Aguero-Rosenfeld et al
EPI_ISL_436743,NYU Langone Health,"Departments of Pathology and Medicine, New York University School of Medicine",Maria Aguero-Rosenfeld et al
EPI_ISL_444613,NYU Langone Health,"Departments of Pathology and Medicine, New York University School of Medicine",Maria Aguero-Rosenfeld et al
EPI_ISL_444614,NYU Langone Health,"Departments of Pathology and Medicine, New York University School of Medicine",Maria Aguero-Rosenfeld et al
EPI_ISL_444615,NYU Langone Health,"Departments of Pathology and Medicine, New York University School of Medicine",Maria Aguero-Rosenfeld et al
EPI_ISL_444616,NYU Langone Health,"Departments of Pathology and Medicine, New York University School of Medicine",Maria Aguero-Rosenfeld et al
EPI_ISL_418190,NYU Langone Health,"Department of Pathology and Medicine, New York University School of Medicine",Margaret Black et al
EPI_ISL_420301,NYU Langone Health,"Departments of Pathology and Medicine, New York University School of Medicine",Maria Aguero-Rosenfeld et al
EPI_ISL_444617,NYU Langone Health,"Departments of Pathology and Medicine, New York University School of Medicine",Maria Aguero-Rosenfeld et al
EPI_ISL_444618,NYU Langone Health,"Departments of Pathology and Medicine, New York University School of Medicine",Maria Aguero-Rosenfeld et al
EPI_ISL_444619,NYU Langone Health,"Departments of Pathology and Medicine, New York University School of Medicine",Maria Aguero-Rosenfeld et al
EPI_ISL_444620,NYU Langone Health,"Departments of Pathology and Medicine, New York University School of Medicine",Maria Aguero-Rosenfeld et al
EPI_ISL_444621,NYU Langone Health,"Departments of Pathology and Medicine, New York University School of Medicine",Maria Aguero-Rosenfeld et al
EPI_ISL_444622,NYU Langone Health,"Departments of Pathology and Medicine, New York University School of Medicine",Maria Aguero-Rosenfeld et al
EPI_ISL_444623,NYU Langone Health,"Departments of Pathology and Medicine, New York University School of Medicine",Maria Aguero-Rosenfeld et al
EPI_ISL_444624,NYU Langone Health,"Departments of Pathology and Medicine, New York University School of Medicine",Maria Aguero-Rosenfeld et al
EPI_ISL_444625,NYU Langone Health,"Departments of Pathology and Medicine, New York University School of Medicine",Maria Aguero-Rosenfeld et al
EPI_ISL_444626,NYU Langone Health,"Departments of Pathology and Medicine, New York University School of Medicine",Maria Aguero-Rosenfeld et al
EPI_ISL_420302,NYU Langone Health,"Departments of Pathology and Medicine, New York University School of Medicine",Maria Aguero-Rosenfeld et al
EPI_ISL_444627,NYU Langone Health,"Departments of Pathology and Medicine, New York University School of Medicine",Maria Aguero-Rosenfeld et al
EPI_ISL_444628,NYU Langone Health,"Departments of Pathology and Medicine, New York University School of Medicine",Maria Aguero-Rosenfeld et al
EPI_ISL_444629,NYU Langone Health,"Departments of Pathology and Medicine, New York University School of Medicine",Maria Aguero-Rosenfeld et al
EPI_ISL_444630,NYU Langone Health,"Departments of Pathology and Medicine, New York University School of Medicine",Maria Aguero-Rosenfeld et al
EPI_ISL_444631,NYU Langone Health,"Departments of Pathology and Medicine, New York University School of Medicine",Maria Aguero-Rosenfeld et al
EPI_ISL_444632,NYU Langone Health,"Departments of Pathology and Medicine, New York University School of Medicine",Maria Aguero-Rosenfeld et al
EPI_ISL_444633,NYU Langone Health,"Departments of Pathology and Medicine, New York University School of Medicine",Maria Aguero-Rosenfeld et al
EPI_ISL_444634,NYU Langone Health,"Departments of Pathology and Medicine, New York University School of Medicine",Maria Aguero-Rosenfeld et al
EPI_ISL_444635,NYU Langone Health,"Departments of Pathology and Medicine, New York University School of Medicine",Maria Aguero-Rosenfeld et al
EPI_ISL_444636,NYU Langone Health,"Departments of Pathology and Medicine, New York University School of Medicine",Maria Aguero-Rosenfeld et al
EPI_ISL_420307,NYU Langone Health,"Departments of Pathology and Medicine, New York University School of Medicine",Maria Aguero-Rosenfeld et al
EPI_ISL_444637,NYU Langone Health,"Departments of Pathology and Medicine, New York University School of Medicine",Maria Aguero-Rosenfeld et al
EPI_ISL_444638,NYU Langone Health,"Departments of Pathology and Medicine, New York University School of Medicine",Maria Aguero-Rosenfeld et al
EPI_ISL_444639,NYU Langone Health,"Departments of Pathology and Medicine, New York University School of Medicine",Maria Aguero-Rosenfeld et al
EPI_ISL_444640,NYU Langone Health,"Departments of Pathology and Medicine, New York University School of Medicine",Maria Aguero-Rosenfeld et al
EPI_ISL_444641,NYU Langone Health,"Departments of Pathology and Medicine, New York University School of Medicine",Maria Aguero-Rosenfeld et al
EPI_ISL_444642,NYU Langone Health,"Departments of Pathology and Medicine, New York University School of Medicine",Maria Aguero-Rosenfeld et al
EPI_ISL_444643,NYU Langone Health,"Departments of Pathology and Medicine, New York University School of Medicine",Maria Aguero-Rosenfeld et al
EPI_ISL_444644,NYU Langone Health,"Departments of Pathology and Medicine, New York University School of Medicine",Maria Aguero-Rosenfeld et al
EPI_ISL_444645,NYU Langone Health,"Departments of Pathology and Medicine, New York University School of Medicine",Maria Aguero-Rosenfeld et al
EPI_ISL_444646,NYU Langone Health,"Departments of Pathology and Medicine, New York University School of Medicine",Maria Aguero-Rosenfeld et al
EPI_ISL_420308,NYU Langone Health,"Departments of Pathology and Medicine, New York University School of Medicine",Maria Aguero-Rosenfeld et al
EPI_ISL_444647,NYU Langone Health,"Departments of Pathology and Medicine, New York University School of Medicine",Maria Aguero-Rosenfeld et al
EPI_ISL_444648,NYU Langone Health,"Departments of Pathology and Medicine, New York University School of Medicine",Maria Aguero-Rosenfeld et al
EPI_ISL_444650,NYU Langone Health,"Departments of Pathology and Medicine, New York University School of Medicine",Maria Aguero-Rosenfeld et al
EPI_ISL_444651,NYU Langone Health,"Departments of Pathology and Medicine, New York University School of Medicine",Maria Aguero-Rosenfeld et al
EPI_ISL_444652,NYU Langone Health,"Departments of Pathology and Medicine, New York University School of Medicine",Maria Aguero-Rosenfeld et al
EPI_ISL_444653,NYU Langone Health,"Departments of Pathology and Medicine, New York University School of Medicine",Maria Aguero-Rosenfeld et al
EPI_ISL_444654,NYU Langone Health,"Departments of Pathology and Medicine, New York University School of Medicine",Maria Aguero-Rosenfeld et al
EPI_ISL_444656,NYU Langone Health,"Departments of Pathology and Medicine, New York University School of Medicine",Maria Aguero-Rosenfeld et al
EPI_ISL_420309,NYU Langone Health,"Departments of Pathology and Medicine, New York University School of Medicine",Maria Aguero-Rosenfeld et al
EPI_ISL_444657,NYU Langone Health,"Departments of Pathology and Medicine, New York University School of Medicine",Maria Aguero-Rosenfeld et al
EPI_ISL_444658,NYU Langone Health,"Departments of Pathology and Medicine, New York University School of Medicine",Maria Aguero-Rosenfeld et al
EPI_ISL_444659,NYU Langone Health,"Departments of Pathology and Medicine, New York University School of Medicine",Maria Aguero-Rosenfeld et al
EPI_ISL_444660,NYU Langone Health,"Departments of Pathology and Medicine, New York University School of Medicine",Maria Aguero-Rosenfeld et al
EPI_ISL_444661,NYU Langone Health,"Departments of Pathology and Medicine, New York University School of Medicine",Maria Aguero-Rosenfeld et al
EPI_ISL_444662,NYU Langone Health,"Departments of Pathology and Medicine, New York University School of Medicine",Maria Aguero-Rosenfeld et al
EPI_ISL_444663,NYU Langone Health,"Departments of Pathology and Medicine, New York University School of Medicine",Maria Aguero-Rosenfeld et al
EPI_ISL_444664,NYU Langone Health,"Departments of Pathology and Medicine, New York University School of Medicine",Maria Aguero-Rosenfeld et al
EPI_ISL_444665,NYU Langone Health,"Departments of Pathology and Medicine, New York University School of Medicine",Maria Aguero-Rosenfeld et al
EPI_ISL_444666,NYU Langone Health,"Departments of Pathology and Medicine, New York University School of Medicine",Maria Aguero-Rosenfeld et al
EPI_ISL_420570,NYU Langone Health,"Departments of Pathology and Medicine, New York University School of Medicine",Maria Aguero-Rosenfeld et al
EPI_ISL_444667,NYU Langone Health,"Departments of Pathology and Medicine, New York University School of Medicine",Maria Aguero-Rosenfeld et al
EPI_ISL_444668,NYU Langone Health,"Departments of Pathology and Medicine, New York University School of Medicine",Maria Aguero-Rosenfeld et al
EPI_ISL_444669,NYU Langone Health,"Departments of Pathology and Medicine, New York University School of Medicine",Maria Aguero-Rosenfeld et al
EPI_ISL_444671,NYU Langone Health,"Departments of Pathology and Medicine, New York University School of Medicine",Maria Aguero-Rosenfeld et al
EPI_ISL_444673,NYU Langone Health,"Departments of Pathology and Medicine, New York University School of Medicine",Maria Aguero-Rosenfeld et al
EPI_ISL_444675,NYU Langone Health,"Departments of Pathology and Medicine, New York University School of Medicine",Maria Aguero-Rosenfeld et al
EPI_ISL_420571,NYU Langone Health,"Departments of Pathology and Medicine, New York University School of Medicine",Maria Aguero-Rosenfeld et al
EPI_ISL_444677,NYU Langone Health,"Departments of Pathology and Medicine, New York University School of Medicine",Maria Aguero-Rosenfeld et al
EPI_ISL_444678,NYU Langone Health,"Departments of Pathology and Medicine, New York University School of Medicine",Maria Aguero-Rosenfeld et al
EPI_ISL_444679,NYU Langone Health,"Departments of Pathology and Medicine, New York University School of Medicine",Maria Aguero-Rosenfeld et al
EPI_ISL_444680,NYU Langone Health,"Departments of Pathology and Medicine, New York University School of Medicine",Maria Aguero-Rosenfeld et al
EPI_ISL_444681,NYU Langone Health,"Departments of Pathology and Medicine, New York University School of Medicine",Maria Aguero-Rosenfeld et al
EPI_ISL_444682,NYU Langone Health,"Departments of Pathology and Medicine, New York University School of Medicine",Maria Aguero-Rosenfeld et al
EPI_ISL_444683,NYU Langone Health,"Departments of Pathology and Medicine, New York University School of Medicine",Maria Aguero-Rosenfeld et al
EPI_ISL_444684,NYU Langone Health,"Departments of Pathology and Medicine, New York University School of Medicine",Maria Aguero-Rosenfeld et al
EPI_ISL_444685,NYU Langone Health,"Departments of Pathology and Medicine, New York University School of Medicine",Maria Aguero-Rosenfeld et al
EPI_ISL_444686,NYU Langone Health,"Departments of Pathology and Medicine, New York University School of Medicine",Maria Aguero-Rosenfeld et al
EPI_ISL_420572,NYU Langone Health,"Departments of Pathology and Medicine, New York University School of Medicine",Maria Aguero-Rosenfeld et al
EPI_ISL_444687,NYU Langone Health,"Departments of Pathology and Medicine, New York University School of Medicine",Maria Aguero-Rosenfeld et al
EPI_ISL_444688,NYU Langone Health,"Departments of Pathology and Medicine, New York University School of Medicine",Maria Aguero-Rosenfeld et al
EPI_ISL_444690,NYU Langone Health,"Departments of Pathology and Medicine, New York University School of Medicine",Maria Aguero-Rosenfeld et al
EPI_ISL_444691,NYU Langone Health,"Departments of Pathology and Medicine, New York University School of Medicine",Maria Aguero-Rosenfeld et al
EPI_ISL_444692,NYU Langone Health,"Departments of Pathology and Medicine, New York University School of Medicine",Maria Aguero-Rosenfeld et al
EPI_ISL_444693,NYU Langone Health,"Departments of Pathology and Medicine, New York University School of Medicine",Maria Aguero-Rosenfeld et al
EPI_ISL_444694,NYU Langone Health,"Departments of Pathology and Medicine, New York University School of Medicine",Maria Aguero-Rosenfeld et al
EPI_ISL_444695,NYU Langone Health,"Departments of Pathology and Medicine, New York University School of Medicine",Maria Aguero-Rosenfeld et al
EPI_ISL_444696,NYU Langone Health,"Departments of Pathology and Medicine, New York University School of Medicine",Maria Aguero-Rosenfeld et al
EPI_ISL_420573,NYU Langone Health,"Departments of Pathology and Medicine, New York University School of Medicine",Maria Aguero-Rosenfeld et al
EPI_ISL_444697,NYU Langone Health,"Departments of Pathology and Medicine, New York University School of Medicine",Maria Aguero-Rosenfeld et al
EPI_ISL_444698,NYU Langone Health,"Departments of Pathology and Medicine, New York University School of Medicine",Maria Aguero-Rosenfeld et al
EPI_ISL_444699,NYU Langone Health,"Departments of Pathology and Medicine, New York University School of Medicine",Maria Aguero-Rosenfeld et al
EPI_ISL_444700,NYU Langone Health,"Departments of Pathology and Medicine, New York University School of Medicine",Maria Aguero-Rosenfeld et al
EPI_ISL_444701,NYU Langone Health,"Departments of Pathology and Medicine, New York University School of Medicine",Maria Aguero-Rosenfeld et al
EPI_ISL_444702,NYU Langone Health,"Departments of Pathology and Medicine, New York University School of Medicine",Maria Aguero-Rosenfeld et al
EPI_ISL_444703,NYU Langone Health,"Departments of Pathology and Medicine, New York University School of Medicine",Maria Aguero-Rosenfeld et al
EPI_ISL_444704,NYU Langone Health,"Departments of Pathology and Medicine, New York University School of Medicine",Maria Aguero-Rosenfeld et al
EPI_ISL_444705,NYU Langone Health,"Departments of Pathology and Medicine, New York University School of Medicine",Maria Aguero-Rosenfeld et al
EPI_ISL_444706,NYU Langone Health,"Departments of Pathology and Medicine, New York University School of Medicine",Maria Aguero-Rosenfeld et al
EPI_ISL_420574,NYU Langone Health,"Departments of Pathology and Medicine, New York University School of Medicine",Maria Aguero-Rosenfeld et al
EPI_ISL_444707,NYU Langone Health,"Departments of Pathology and Medicine, New York University School of Medicine",Maria Aguero-Rosenfeld et al
EPI_ISL_444708,NYU Langone Health,"Departments of Pathology and Medicine, New York University School of Medicine",Maria Aguero-Rosenfeld et al
EPI_ISL_444709,NYU Langone Health,"Departments of Pathology and Medicine, New York University School of Medicine",Maria Aguero-Rosenfeld et al
EPI_ISL_444710,NYU Langone Health,"Departments of Pathology and Medicine, New York University School of Medicine",Maria Aguero-Rosenfeld et al
EPI_ISL_444711,NYU Langone Health,"Departments of Pathology and Medicine, New York University School of Medicine",Maria Aguero-Rosenfeld et al
EPI_ISL_444712,NYU Langone Health,"Departments of Pathology and Medicine, New York University School of Medicine",Maria Aguero-Rosenfeld et al
EPI_ISL_444713,NYU Langone Health,"Departments of Pathology and Medicine, New York University School of Medicine",Maria Aguero-Rosenfeld et al
EPI_ISL_444714,NYU Langone Health,"Departments of Pathology and Medicine, New York University School of Medicine",Maria Aguero-Rosenfeld et al
EPI_ISL_444715,NYU Langone Health,"Departments of Pathology and Medicine, New York University School of Medicine",Maria Aguero-Rosenfeld et al
EPI_ISL_444716,NYU Langone Health,"Departments of Pathology and Medicine, New York University School of Medicine",Maria Aguero-Rosenfeld et al
EPI_ISL_420575,NYU Langone Health,"Departments of Pathology and Medicine, New York University School of Medicine",Maria Aguero-Rosenfeld et al
EPI_ISL_444717,NYU Langone Health,"Departments of Pathology and Medicine, New York University School of Medicine",Maria Aguero-Rosenfeld et al
EPI_ISL_444718,NYU Langone Health,"Departments of Pathology and Medicine, New York University School of Medicine",Maria Aguero-Rosenfeld et al
EPI_ISL_444719,NYU Langone Health,"Departments of Pathology and Medicine, New York University School of Medicine",Maria Aguero-Rosenfeld et al
EPI_ISL_444720,NYU Langone Health,"Departments of Pathology and Medicine, New York University School of Medicine",Maria Aguero-Rosenfeld et al
EPI_ISL_444721,NYU Langone Health,"Departments of Pathology and Medicine, New York University School of Medicine",Maria Aguero-Rosenfeld et al
EPI_ISL_444722,NYU Langone Health,"Departments of Pathology and Medicine, New York University School of Medicine",Maria Aguero-Rosenfeld et al
EPI_ISL_444723,NYU Langone Health,"Departments of Pathology and Medicine, New York University School of Medicine",Maria Aguero-Rosenfeld et al
EPI_ISL_444724,NYU Langone Health,"Departments of Pathology and Medicine, New York University School of Medicine",Maria Aguero-Rosenfeld et al
EPI_ISL_444725,NYU Langone Health,"Departments of Pathology and Medicine, New York University School of Medicine",Maria Aguero-Rosenfeld et al
EPI_ISL_444726,NYU Langone Health,"Departments of Pathology and Medicine, New York University School of Medicine",Maria Aguero-Rosenfeld et al
EPI_ISL_420576,NYU Langone Health,"Departments of Pathology and Medicine, New York University School of Medicine",Maria Aguero-Rosenfeld et al
EPI_ISL_444727,NYU Langone Health,"Departments of Pathology and Medicine, New York University School of Medicine",Maria Aguero-Rosenfeld et al
EPI_ISL_444728,NYU Langone Health,"Departments of Pathology and Medicine, New York University School of Medicine",Maria Aguero-Rosenfeld et al
EPI_ISL_444729,NYU Langone Health,"Departments of Pathology and Medicine, New York University School of Medicine",Maria Aguero-Rosenfeld et al
EPI_ISL_444730,NYU Langone Health,"Departments of Pathology and Medicine, New York University School of Medicine",Maria Aguero-Rosenfeld et al
EPI_ISL_444731,NYU Langone Health,"Departments of Pathology and Medicine, New York University School of Medicine",Maria Aguero-Rosenfeld et al
EPI_ISL_444732,NYU Langone Health,"Departments of Pathology and Medicine, New York University School of Medicine",Maria Aguero-Rosenfeld et al
EPI_ISL_444733,NYU Langone Health,"Departments of Pathology and Medicine, New York University School of Medicine",Maria Aguero-Rosenfeld et al
EPI_ISL_444734,NYU Langone Health,"Departments of Pathology and Medicine, New York University School of Medicine",Maria Aguero-Rosenfeld et al
EPI_ISL_444735,NYU Langone Health,"Departments of Pathology and Medicine, New York University School of Medicine",Maria Aguero-Rosenfeld et al
EPI_ISL_444736,NYU Langone Health,"Departments of Pathology and Medicine, New York University School of Medicine",Maria Aguero-Rosenfeld et al
EPI_ISL_420577,NYU Langone Health,"Departments of Pathology and Medicine, New York University School of Medicine",Maria Aguero-Rosenfeld et al
EPI_ISL_444737,NYU Langone Health,"Departments of Pathology and Medicine, New York University School of Medicine",Maria Aguero-Rosenfeld et al
EPI_ISL_444738,NYU Langone Health,"Departments of Pathology and Medicine, New York University School of Medicine",Maria Aguero-Rosenfeld et al
EPI_ISL_444739,NYU Langone Health,"Departments of Pathology and Medicine, New York University School of Medicine",Maria Aguero-Rosenfeld et al
EPI_ISL_444740,NYU Langone Health,"Departments of Pathology and Medicine, New York University School of Medicine",Maria Aguero-Rosenfeld et al
EPI_ISL_444741,NYU Langone Health,"Departments of Pathology and Medicine, New York University School of Medicine",Maria Aguero-Rosenfeld et al
EPI_ISL_444743,NYU Langone Health,"Departments of Pathology and Medicine, New York University School of Medicine",Maria Aguero-Rosenfeld et al
EPI_ISL_444745,NYU Langone Health,"Departments of Pathology and Medicine, New York University School of Medicine",Maria Aguero-Rosenfeld et al
EPI_ISL_444746,NYU Langone Health,"Departments of Pathology and Medicine, New York University School of Medicine",Maria Aguero-Rosenfeld et al
EPI_ISL_420578,NYU Langone Health,"Departments of Pathology and Medicine, New York University School of Medicine",Maria Aguero-Rosenfeld et al
EPI_ISL_444747,NYU Langone Health,"Departments of Pathology and Medicine, New York University School of Medicine",Maria Aguero-Rosenfeld et al
EPI_ISL_444748,NYU Langone Health,"Departments of Pathology and Medicine, New York University School of Medicine",Maria Aguero-Rosenfeld et al
EPI_ISL_444749,NYU Langone Health,"Departments of Pathology and Medicine, New York University School of Medicine",Maria Aguero-Rosenfeld et al
EPI_ISL_444750,NYU Langone Health,"Departments of Pathology and Medicine, New York University School of Medicine",Maria Aguero-Rosenfeld et al
EPI_ISL_444751,NYU Langone Health,"Departments of Pathology and Medicine, New York University School of Medicine",Maria Aguero-Rosenfeld et al
EPI_ISL_444752,NYU Langone Health,"Departments of Pathology and Medicine, New York University School of Medicine",Maria Aguero-Rosenfeld et al
EPI_ISL_444753,NYU Langone Health,"Departments of Pathology and Medicine, New York University School of Medicine",Maria Aguero-Rosenfeld et al
EPI_ISL_444754,NYU Langone Health,"Departments of Pathology and Medicine, New York University School of Medicine",Maria Aguero-Rosenfeld et al
EPI_ISL_444756,NYU Langone Health,"Departments of Pathology and Medicine, New York University School of Medicine",Maria Aguero-Rosenfeld et al
EPI_ISL_420579,NYU Langone Health,"Departments of Pathology and Medicine, New York University School of Medicine",Maria Aguero-Rosenfeld et al
EPI_ISL_444757,NYU Langone Health,"Departments of Pathology and Medicine, New York University School of Medicine",Maria Aguero-Rosenfeld et al
EPI_ISL_444758,NYU Langone Health,"Departments of Pathology and Medicine, New York University School of Medicine",Maria Aguero-Rosenfeld et al
EPI_ISL_444759,NYU Langone Health,"Departments of Pathology and Medicine, New York University School of Medicine",Maria Aguero-Rosenfeld et al
EPI_ISL_444760,NYU Langone Health,"Departments of Pathology and Medicine, New York University School of Medicine",Maria Aguero-Rosenfeld et al
EPI_ISL_444761,NYU Langone Health,"Departments of Pathology and Medicine, New York University School of Medicine",Maria Aguero-Rosenfeld et al
EPI_ISL_444762,NYU Langone Health,"Departments of Pathology and Medicine, New York University School of Medicine",Maria Aguero-Rosenfeld et al
EPI_ISL_444763,NYU Langone Health,"Departments of Pathology and Medicine, New York University School of Medicine",Maria Aguero-Rosenfeld et al
EPI_ISL_444764,NYU Langone Health,"Departments of Pathology and Medicine, New York University School of Medicine",Maria Aguero-Rosenfeld et al
EPI_ISL_444765,NYU Langone Health,"Departments of Pathology and Medicine, New York University School of Medicine",Maria Aguero-Rosenfeld et al
EPI_ISL_444766,NYU Langone Health,"Departments of Pathology and Medicine, New York University School of Medicine",Maria Aguero-Rosenfeld et al
EPI_ISL_420580,NYU Langone Health,"Departments of Pathology and Medicine, New York University School of Medicine",Maria Aguero-Rosenfeld et al
EPI_ISL_444767,NYU Langone Health,"Departments of Pathology and Medicine, New York University School of Medicine",Maria Aguero-Rosenfeld et al
EPI_ISL_444768,NYU Langone Health,"Departments of Pathology and Medicine, New York University School of Medicine",Maria Aguero-Rosenfeld et al
EPI_ISL_444769,NYU Langone Health,"Departments of Pathology and Medicine, New York University School of Medicine",Maria Aguero-Rosenfeld et al
EPI_ISL_444770,NYU Langone Health,"Departments of Pathology and Medicine, New York University School of Medicine",Maria Aguero-Rosenfeld et al
EPI_ISL_444771,NYU Langone Health,"Departments of Pathology and Medicine, New York University School of Medicine",Maria Aguero-Rosenfeld et al
EPI_ISL_444772,NYU Langone Health,"Departments of Pathology and Medicine, New York University School of Medicine",Maria Aguero-Rosenfeld et al
EPI_ISL_444773,NYU Langone Health,"Departments of Pathology and Medicine, New York University School of Medicine",Maria Aguero-Rosenfeld et al
EPI_ISL_444774,NYU Langone Health,"Departments of Pathology and Medicine, New York University School of Medicine",Maria Aguero-Rosenfeld et al
EPI_ISL_444775,NYU Langone Health,"Departments of Pathology and Medicine, New York University School of Medicine",Maria Aguero-Rosenfeld et al
EPI_ISL_444776,NYU Langone Health,"Departments of Pathology and Medicine, New York University School of Medicine",Maria Aguero-Rosenfeld et al
EPI_ISL_420581,NYU Langone Health,"Departments of Pathology and Medicine, New York University School of Medicine",Maria Aguero-Rosenfeld et al
EPI_ISL_444777,NYU Langone Health,"Departments of Pathology and Medicine, New York University School of Medicine",Maria Aguero-Rosenfeld et al
EPI_ISL_444779,NYU Langone Health,"Departments of Pathology and Medicine, New York University School of Medicine",Maria Aguero-Rosenfeld et al
EPI_ISL_444781,NYU Langone Health,"Departments of Pathology and Medicine, New York University School of Medicine",Maria Aguero-Rosenfeld et al
EPI_ISL_444782,NYU Langone Health,"Departments of Pathology and Medicine, New York University School of Medicine",Maria Aguero-Rosenfeld et al
EPI_ISL_444783,NYU Langone Health,"Departments of Pathology and Medicine, New York University School of Medicine",Maria Aguero-Rosenfeld et al
EPI_ISL_444784,NYU Langone Health,"Departments of Pathology and Medicine, New York University School of Medicine",Maria Aguero-Rosenfeld et al
EPI_ISL_444786,NYU Langone Health,"Departments of Pathology and Medicine, New York University School of Medicine",Maria Aguero-Rosenfeld et al
EPI_ISL_420582,NYU Langone Health,"Departments of Pathology and Medicine, New York University School of Medicine",Maria Aguero-Rosenfeld et al
EPI_ISL_444787,NYU Langone Health,"Departments of Pathology and Medicine, New York University School of Medicine",Maria Aguero-Rosenfeld et al
EPI_ISL_444788,NYU Langone Health,"Departments of Pathology and Medicine, New York University School of Medicine",Maria Aguero-Rosenfeld et al
EPI_ISL_444789,NYU Langone Health,"Departments of Pathology and Medicine, New York University School of Medicine",Maria Aguero-Rosenfeld et al
EPI_ISL_444790,NYU Langone Health,"Departments of Pathology and Medicine, New York University School of Medicine",Maria Aguero-Rosenfeld et al
EPI_ISL_444791,NYU Langone Health,"Departments of Pathology and Medicine, New York University School of Medicine",Maria Aguero-Rosenfeld et al
EPI_ISL_450393,NYU Langone Health,"Departments of Pathology and Medicine, New York University School of Medicine",Maria Aguero-Rosenfeld et al
EPI_ISL_450394,NYU Langone Health,"Departments of Pathology and Medicine, New York University School of Medicine",Maria Aguero-Rosenfeld et al
EPI_ISL_450395,NYU Langone Health,"Departments of Pathology and Medicine, New York University School of Medicine",Maria Aguero-Rosenfeld et al
EPI_ISL_450396,NYU Langone Health,"Departments of Pathology and Medicine, New York University School of Medicine",Maria Aguero-Rosenfeld et al
EPI_ISL_420584,NYU Langone Health,"Departments of Pathology and Medicine, New York University School of Medicine",Maria Aguero-Rosenfeld et al
EPI_ISL_450397,NYU Langone Health,"Departments of Pathology and Medicine, New York University School of Medicine",Maria Aguero-Rosenfeld et al
EPI_ISL_450398,NYU Langone Health,"Departments of Pathology and Medicine, New York University School of Medicine",Maria Aguero-Rosenfeld et al
EPI_ISL_450400,NYU Langone Health,"Departments of Pathology and Medicine, New York University School of Medicine",Maria Aguero-Rosenfeld et al
EPI_ISL_450401,NYU Langone Health,"Departments of Pathology and Medicine, New York University School of Medicine",Maria Aguero-Rosenfeld et al
EPI_ISL_450402,NYU Langone Health,"Departments of Pathology and Medicine, New York University School of Medicine",Maria Aguero-Rosenfeld et al
EPI_ISL_451401,NYU Langone Health,"Departments of Pathology and Medicine, New York University School of Medicine",Maria Aguero-Rosenfeld et al
EPI_ISL_451402,NYU Langone Health,"Departments of Pathology and Medicine, New York University School of Medicine",Maria Aguero-Rosenfeld et al
EPI_ISL_451403,NYU Langone Health,"Departments of Pathology and Medicine, New York University School of Medicine",Maria Aguero-Rosenfeld et al
EPI_ISL_451404,NYU Langone Health,"Departments of Pathology and Medicine, New York University School of Medicine",Maria Aguero-Rosenfeld et al
EPI_ISL_420585,NYU Langone Health,"Departments of Pathology and Medicine, New York University School of Medicine",Maria Aguero-Rosenfeld et al
EPI_ISL_451405,NYU Langone Health,"Departments of Pathology and Medicine, New York University School of Medicine",Maria Aguero-Rosenfeld et al
EPI_ISL_451406,NYU Langone Health,"Departments of Pathology and Medicine, New York University School of Medicine",Maria Aguero-Rosenfeld et al
EPI_ISL_451407,NYU Langone Health,"Departments of Pathology and Medicine, New York University School of Medicine",Maria Aguero-Rosenfeld et al
EPI_ISL_451408,NYU Langone Health,"Departments of Pathology and Medicine, New York University School of Medicine",Maria Aguero-Rosenfeld et al
EPI_ISL_451409,NYU Langone Health,"Departments of Pathology and Medicine, New York University School of Medicine",Maria Aguero-Rosenfeld et al
EPI_ISL_451410,NYU Langone Health,"Departments of Pathology and Medicine, New York University School of Medicine",Maria Aguero-Rosenfeld et al
EPI_ISL_451411,NYU Langone Health,"Departments of Pathology and Medicine, New York University School of Medicine",Maria Aguero-Rosenfeld et al
EPI_ISL_451412,NYU Langone Health,"Departments of Pathology and Medicine, New York University School of Medicine",Maria Aguero-Rosenfeld et al
EPI_ISL_451413,NYU Langone Health,"Departments of Pathology and Medicine, New York University School of Medicine",Maria Aguero-Rosenfeld et al
EPI_ISL_451414,NYU Langone Health,"Departments of Pathology and Medicine, New York University School of Medicine",Maria Aguero-Rosenfeld et al
EPI_ISL_418192,NYU Langone Health,"Department of Pathology and Medicine, New York University School of Medicine",Margaret Black et al
EPI_ISL_420586,NYU Langone Health,"Departments of Pathology and Medicine, New York University School of Medicine",Maria Aguero-Rosenfeld et al
EPI_ISL_451415,NYU Langone Health,"Departments of Pathology and Medicine, New York University School of Medicine",Maria Aguero-Rosenfeld et al
EPI_ISL_451416,NYU Langone Health,"Departments of Pathology and Medicine, New York University School of Medicine",Maria Aguero-Rosenfeld et al
EPI_ISL_451417,NYU Langone Health,"Departments of Pathology and Medicine, New York University School of Medicine",Maria Aguero-Rosenfeld et al
EPI_ISL_451418,NYU Langone Health,"Departments of Pathology and Medicine, New York University School of Medicine",Maria Aguero-Rosenfeld et al
EPI_ISL_451419,NYU Langone Health,"Departments of Pathology and Medicine, New York University School of Medicine",Maria Aguero-Rosenfeld et al
EPI_ISL_451420,NYU Langone Health,"Departments of Pathology and Medicine, New York University School of Medicine",Maria Aguero-Rosenfeld et al
EPI_ISL_451421,NYU Langone Health,"Departments of Pathology and Medicine, New York University School of Medicine",Maria Aguero-Rosenfeld et al
EPI_ISL_451422,NYU Langone Health,"Departments of Pathology and Medicine, New York University School of Medicine",Maria Aguero-Rosenfeld et al
EPI_ISL_451423,NYU Langone Health,"Departments of Pathology and Medicine, New York University School of Medicine",Maria Aguero-Rosenfeld et al
EPI_ISL_451424,NYU Langone Health,"Departments of Pathology and Medicine, New York University School of Medicine",Maria Aguero-Rosenfeld et al
EPI_ISL_420587,NYU Langone Health,"Departments of Pathology and Medicine, New York University School of Medicine",Maria Aguero-Rosenfeld et al
EPI_ISL_451426,NYU Langone Health,"Departments of Pathology and Medicine, New York University School of Medicine",Maria Aguero-Rosenfeld et al
EPI_ISL_451427,NYU Langone Health,"Departments of Pathology and Medicine, New York University School of Medicine",Maria Aguero-Rosenfeld et al
EPI_ISL_451428,NYU Langone Health,"Departments of Pathology and Medicine, New York University School of Medicine",Maria Aguero-Rosenfeld et al
EPI_ISL_451429,NYU Langone Health,"Departments of Pathology and Medicine, New York University School of Medicine",Maria Aguero-Rosenfeld et al
EPI_ISL_451430,NYU Langone Health,"Departments of Pathology and Medicine, New York University School of Medicine",Maria Aguero-Rosenfeld et al
EPI_ISL_451431,NYU Langone Health,"Departments of Pathology and Medicine, New York University School of Medicine",Maria Aguero-Rosenfeld et al
EPI_ISL_451432,NYU Langone Health,"Departments of Pathology and Medicine, New York University School of Medicine",Maria Aguero-Rosenfeld et al
EPI_ISL_451433,NYU Langone Health,"Departments of Pathology and Medicine, New York University School of Medicine",Maria Aguero-Rosenfeld et al
EPI_ISL_451434,NYU Langone Health,"Departments of Pathology and Medicine, New York University School of Medicine",Maria Aguero-Rosenfeld et al
EPI_ISL_420588,NYU Langone Health,"Departments of Pathology and Medicine, New York University School of Medicine",Maria Aguero-Rosenfeld et al
EPI_ISL_451435,NYU Langone Health,"Departments of Pathology and Medicine, New York University School of Medicine",Maria Aguero-Rosenfeld et al
EPI_ISL_451436,NYU Langone Health,"Departments of Pathology and Medicine, New York University School of Medicine",Maria Aguero-Rosenfeld et al
EPI_ISL_451437,NYU Langone Health,"Departments of Pathology and Medicine, New York University School of Medicine",Maria Aguero-Rosenfeld et al
EPI_ISL_451438,NYU Langone Health,"Departments of Pathology and Medicine, New York University School of Medicine",Maria Aguero-Rosenfeld et al
EPI_ISL_451439,NYU Langone Health,"Departments of Pathology and Medicine, New York University School of Medicine",Maria Aguero-Rosenfeld et al
EPI_ISL_451440,NYU Langone Health,"Departments of Pathology and Medicine, New York University School of Medicine",Maria Aguero-Rosenfeld et al
EPI_ISL_451441,NYU Langone Health,"Departments of Pathology and Medicine, New York University School of Medicine",Maria Aguero-Rosenfeld et al
EPI_ISL_451442,NYU Langone Health,"Departments of Pathology and Medicine, New York University School of Medicine",Maria Aguero-Rosenfeld et al
EPI_ISL_451443,NYU Langone Health,"Departments of Pathology and Medicine, New York University School of Medicine",Maria Aguero-Rosenfeld et al
EPI_ISL_451444,NYU Langone Health,"Departments of Pathology and Medicine, New York University School of Medicine",Maria Aguero-Rosenfeld et al
EPI_ISL_420589,NYU Langone Health,"Departments of Pathology and Medicine, New York University School of Medicine",Maria Aguero-Rosenfeld et al
EPI_ISL_451445,NYU Langone Health,"Departments of Pathology and Medicine, New York University School of Medicine",Maria Aguero-Rosenfeld et al
EPI_ISL_451446,NYU Langone Health,"Departments of Pathology and Medicine, New York University School of Medicine",Maria Aguero-Rosenfeld et al
EPI_ISL_451447,NYU Langone Health,"Departments of Pathology and Medicine, New York University School of Medicine",Maria Aguero-Rosenfeld et al
EPI_ISL_451448,NYU Langone Health,"Departments of Pathology and Medicine, New York University School of Medicine",Maria Aguero-Rosenfeld et al
EPI_ISL_451449,NYU Langone Health,"Departments of Pathology and Medicine, New York University School of Medicine",Maria Aguero-Rosenfeld et al
EPI_ISL_451450,NYU Langone Health,"Departments of Pathology and Medicine, New York University School of Medicine",Maria Aguero-Rosenfeld et al
EPI_ISL_451451,NYU Langone Health,"Departments of Pathology and Medicine, New York University School of Medicine",Maria Aguero-Rosenfeld et al
EPI_ISL_451452,NYU Langone Health,"Departments of Pathology and Medicine, New York University School of Medicine",Maria Aguero-Rosenfeld et al
EPI_ISL_451453,NYU Langone Health,"Departments of Pathology and Medicine, New York University School of Medicine",Maria Aguero-Rosenfeld et al
EPI_ISL_451454,NYU Langone Health,"Departments of Pathology and Medicine, New York University School of Medicine",Maria Aguero-Rosenfeld et al
EPI_ISL_420590,NYU Langone Health,"Departments of Pathology and Medicine, New York University School of Medicine",Maria Aguero-Rosenfeld et al
EPI_ISL_451455,NYU Langone Health,"Departments of Pathology and Medicine, New York University School of Medicine",Maria Aguero-Rosenfeld et al
EPI_ISL_451456,NYU Langone Health,"Departments of Pathology and Medicine, New York University School of Medicine",Maria Aguero-Rosenfeld et al
EPI_ISL_451457,NYU Langone Health,"Departments of Pathology and Medicine, New York University School of Medicine",Maria Aguero-Rosenfeld et al
EPI_ISL_451458,NYU Langone Health,"Departments of Pathology and Medicine, New York University School of Medicine",Maria Aguero-Rosenfeld et al
EPI_ISL_451459,NYU Langone Health,"Departments of Pathology and Medicine, New York University School of Medicine",Maria Aguero-Rosenfeld et al
EPI_ISL_451460,NYU Langone Health,"Departments of Pathology and Medicine, New York University School of Medicine",Maria Aguero-Rosenfeld et al
EPI_ISL_451461,NYU Langone Health,"Departments of Pathology and Medicine, New York University School of Medicine",Maria Aguero-Rosenfeld et al
EPI_ISL_451462,NYU Langone Health,"Departments of Pathology and Medicine, New York University School of Medicine",Maria Aguero-Rosenfeld et al
EPI_ISL_451463,NYU Langone Health,"Departments of Pathology and Medicine, New York University School of Medicine",Maria Aguero-Rosenfeld et al
EPI_ISL_451464,NYU Langone Health,"Departments of Pathology and Medicine, New York University School of Medicine",Maria Aguero-Rosenfeld et al
EPI_ISL_420591,NYU Langone Health,"Departments of Pathology and Medicine, New York University School of Medicine",Maria Aguero-Rosenfeld et al
EPI_ISL_451465,NYU Langone Health,"Departments of Pathology and Medicine, New York University School of Medicine",Maria Aguero-Rosenfeld et al
EPI_ISL_451665,NYU Langone Health,"Departments of Pathology and Medicine, New York University School of Medicine",Maria Aguero-Rosenfeld et al
EPI_ISL_451466,NYU Langone Health,"Departments of Pathology and Medicine, New York University School of Medicine",Maria Aguero-Rosenfeld et al
EPI_ISL_451467,NYU Langone Health,"Departments of Pathology and Medicine, New York University School of Medicine",Maria Aguero-Rosenfeld et al
EPI_ISL_451468,NYU Langone Health,"Departments of Pathology and Medicine, New York University School of Medicine",Maria Aguero-Rosenfeld et al
EPI_ISL_451469,NYU Langone Health,"Departments of Pathology and Medicine, New York University School of Medicine",Maria Aguero-Rosenfeld et al
EPI_ISL_451470,NYU Langone Health,"Departments of Pathology and Medicine, New York University School of Medicine",Maria Aguero-Rosenfeld et al
EPI_ISL_451471,NYU Langone Health,"Departments of Pathology and Medicine, New York University School of Medicine",Maria Aguero-Rosenfeld et al
EPI_ISL_451472,NYU Langone Health,"Departments of Pathology and Medicine, New York University School of Medicine",Maria Aguero-Rosenfeld et al
EPI_ISL_451473,NYU Langone Health,"Departments of Pathology and Medicine, New York University School of Medicine",Maria Aguero-Rosenfeld et al
EPI_ISL_421577,NYU Langone Health,"Departments of Pathology and Medicine, New York University School of Medicine",Maria Aguero-Rosenfeld et al
EPI_ISL_451474,NYU Langone Health,"Departments of Pathology and Medicine, New York University School of Medicine",Maria Aguero-Rosenfeld et al
EPI_ISL_451475,NYU Langone Health,"Departments of Pathology and Medicine, New York University School of Medicine",Maria Aguero-Rosenfeld et al
EPI_ISL_451476,NYU Langone Health,"Departments of Pathology and Medicine, New York University School of Medicine",Maria Aguero-Rosenfeld et al
EPI_ISL_451477,NYU Langone Health,"Departments of Pathology and Medicine, New York University School of Medicine",Maria Aguero-Rosenfeld et al
EPI_ISL_451478,NYU Langone Health,"Departments of Pathology and Medicine, New York University School of Medicine",Maria Aguero-Rosenfeld et al
EPI_ISL_451479,NYU Langone Health,"Departments of Pathology and Medicine, New York University School of Medicine",Maria Aguero-Rosenfeld et al
EPI_ISL_456004,NYU Langone Health,"Departments of Pathology and Medicine, New York University School of Medicine",Maria Aguero-Rosenfeld et al
EPI_ISL_456006,NYU Langone Health,"Departments of Pathology and Medicine, New York University School of Medicine",Maria Aguero-Rosenfeld et al
EPI_ISL_421578,NYU Langone Health,"Departments of Pathology and Medicine, New York University School of Medicine",Maria Aguero-Rosenfeld et al
EPI_ISL_456007,NYU Langone Health,"Departments of Pathology and Medicine, New York University School of Medicine",Maria Aguero-Rosenfeld et al
EPI_ISL_456008,NYU Langone Health,"Departments of Pathology and Medicine, New York University School of Medicine",Maria Aguero-Rosenfeld et al
EPI_ISL_456010,NYU Langone Health,"Departments of Pathology and Medicine, New York University School of Medicine",Maria Aguero-Rosenfeld et al
EPI_ISL_456011,NYU Langone Health,"Departments of Pathology and Medicine, New York University School of Medicine",Maria Aguero-Rosenfeld et al
EPI_ISL_456012,NYU Langone Health,"Departments of Pathology and Medicine, New York University School of Medicine",Maria Aguero-Rosenfeld et al
EPI_ISL_456013,NYU Langone Health,"Departments of Pathology and Medicine, New York University School of Medicine",Maria Aguero-Rosenfeld et al
EPI_ISL_456014,NYU Langone Health,"Departments of Pathology and Medicine, New York University School of Medicine",Maria Aguero-Rosenfeld et al
EPI_ISL_456015,NYU Langone Health,"Departments of Pathology and Medicine, New York University School of Medicine",Maria Aguero-Rosenfeld et al
EPI_ISL_456016,NYU Langone Health,"Departments of Pathology and Medicine, New York University School of Medicine",Maria Aguero-Rosenfeld et al
EPI_ISL_421579,NYU Langone Health,"Departments of Pathology and Medicine, New York University School of Medicine",Maria Aguero-Rosenfeld et al
EPI_ISL_456017,NYU Langone Health,"Departments of Pathology and Medicine, New York University School of Medicine",Maria Aguero-Rosenfeld et al
EPI_ISL_456018,NYU Langone Health,"Departments of Pathology and Medicine, New York University School of Medicine",Maria Aguero-Rosenfeld et al
EPI_ISL_456019,NYU Langone Health,"Departments of Pathology and Medicine, New York University School of Medicine",Maria Aguero-Rosenfeld et al
EPI_ISL_456020,NYU Langone Health,"Departments of Pathology and Medicine, New York University School of Medicine",Maria Aguero-Rosenfeld et al
EPI_ISL_456021,NYU Langone Health,"Departments of Pathology and Medicine, New York University School of Medicine",Maria Aguero-Rosenfeld et al
EPI_ISL_456022,NYU Langone Health,"Departments of Pathology and Medicine, New York University School of Medicine",Maria Aguero-Rosenfeld et al
EPI_ISL_456023,NYU Langone Health,"Departments of Pathology and Medicine, New York University School of Medicine",Maria Aguero-Rosenfeld et al
EPI_ISL_456024,NYU Langone Health,"Departments of Pathology and Medicine, New York University School of Medicine",Maria Aguero-Rosenfeld et al
EPI_ISL_456025,NYU Langone Health,"Departments of Pathology and Medicine, New York University School of Medicine",Maria Aguero-Rosenfeld et al
EPI_ISL_456026,NYU Langone Health,"Departments of Pathology and Medicine, New York University School of Medicine",Maria Aguero-Rosenfeld et al
EPI_ISL_421580,NYU Langone Health,"Departments of Pathology and Medicine, New York University School of Medicine",Maria Aguero-Rosenfeld et al
EPI_ISL_456027,NYU Langone Health,"Departments of Pathology and Medicine, New York University School of Medicine",Maria Aguero-Rosenfeld et al
EPI_ISL_456066,NYU Langone Health,"Departments of Pathology and Medicine, New York University School of Medicine",Maria Aguero-Rosenfeld et al
EPI_ISL_456028,NYU Langone Health,"Departments of Pathology and Medicine, New York University School of Medicine",Maria Aguero-Rosenfeld et al
EPI_ISL_456029,NYU Langone Health,"Departments of Pathology and Medicine, New York University School of Medicine",Maria Aguero-Rosenfeld et al
EPI_ISL_456030,NYU Langone Health,"Departments of Pathology and Medicine, New York University School of Medicine",Maria Aguero-Rosenfeld et al
EPI_ISL_456031,NYU Langone Health,"Departments of Pathology and Medicine, New York University School of Medicine",Maria Aguero-Rosenfeld et al
EPI_ISL_456032,NYU Langone Health,"Departments of Pathology and Medicine, New York University School of Medicine",Maria Aguero-Rosenfeld et al
EPI_ISL_456033,NYU Langone Health,"Departments of Pathology and Medicine, New York University School of Medicine",Maria Aguero-Rosenfeld et al
EPI_ISL_456034,NYU Langone Health,"Departments of Pathology and Medicine, New York University School of Medicine",Maria Aguero-Rosenfeld et al
EPI_ISL_456035,NYU Langone Health,"Departments of Pathology and Medicine, New York University School of Medicine",Maria Aguero-Rosenfeld et al
EPI_ISL_418193,NYU Langone Health,"Department of Pathology and Medicine, New York University School of Medicine",Margaret Black et al
EPI_ISL_421581,NYU Langone Health,"Departments of Pathology and Medicine, New York University School of Medicine",Maria Aguero-Rosenfeld et al
EPI_ISL_456036,NYU Langone Health,"Departments of Pathology and Medicine, New York University School of Medicine",Maria Aguero-Rosenfeld et al
EPI_ISL_456037,NYU Langone Health,"Departments of Pathology and Medicine, New York University School of Medicine",Maria Aguero-Rosenfeld et al
EPI_ISL_456038,NYU Langone Health,"Departments of Pathology and Medicine, New York University School of Medicine",Maria Aguero-Rosenfeld et al
EPI_ISL_456039,NYU Langone Health,"Departments of Pathology and Medicine, New York University School of Medicine",Maria Aguero-Rosenfeld et al
EPI_ISL_456040,NYU Langone Health,"Departments of Pathology and Medicine, New York University School of Medicine",Maria Aguero-Rosenfeld et al
EPI_ISL_456041,NYU Langone Health,"Departments of Pathology and Medicine, New York University School of Medicine",Maria Aguero-Rosenfeld et al
EPI_ISL_456042,NYU Langone Health,"Departments of Pathology and Medicine, New York University School of Medicine",Maria Aguero-Rosenfeld et al
EPI_ISL_456043,NYU Langone Health,"Departments of Pathology and Medicine, New York University School of Medicine",Maria Aguero-Rosenfeld et al
EPI_ISL_456044,NYU Langone Health,"Departments of Pathology and Medicine, New York University School of Medicine",Maria Aguero-Rosenfeld et al
EPI_ISL_456045,NYU Langone Health,"Departments of Pathology and Medicine, New York University School of Medicine",Maria Aguero-Rosenfeld et al
EPI_ISL_421582,NYU Langone Health,"Departments of Pathology and Medicine, New York University School of Medicine",Maria Aguero-Rosenfeld et al
EPI_ISL_456046,NYU Langone Health,"Departments of Pathology and Medicine, New York University School of Medicine",Maria Aguero-Rosenfeld et al
EPI_ISL_456047,NYU Langone Health,"Departments of Pathology and Medicine, New York University School of Medicine",Maria Aguero-Rosenfeld et al
EPI_ISL_456048,NYU Langone Health,"Departments of Pathology and Medicine, New York University School of Medicine",Maria Aguero-Rosenfeld et al
EPI_ISL_456049,NYU Langone Health,"Departments of Pathology and Medicine, New York University School of Medicine",Maria Aguero-Rosenfeld et al
EPI_ISL_456050,NYU Langone Health,"Departments of Pathology and Medicine, New York University School of Medicine",Maria Aguero-Rosenfeld et al
EPI_ISL_456052,NYU Langone Health,"Departments of Pathology and Medicine, New York University School of Medicine",Maria Aguero-Rosenfeld et al
EPI_ISL_456053,NYU Langone Health,"Departments of Pathology and Medicine, New York University School of Medicine",Maria Aguero-Rosenfeld et al
EPI_ISL_456054,NYU Langone Health,"Departments of Pathology and Medicine, New York University School of Medicine",Maria Aguero-Rosenfeld et al
EPI_ISL_456055,NYU Langone Health,"Departments of Pathology and Medicine, New York University School of Medicine",Maria Aguero-Rosenfeld et al
EPI_ISL_421583,NYU Langone Health,"Departments of Pathology and Medicine, New York University School of Medicine",Maria Aguero-Rosenfeld et al
EPI_ISL_456056,NYU Langone Health,"Departments of Pathology and Medicine, New York University School of Medicine",Maria Aguero-Rosenfeld et al
EPI_ISL_456058,NYU Langone Health,"Departments of Pathology and Medicine, New York University School of Medicine",Maria Aguero-Rosenfeld et al
EPI_ISL_456059,NYU Langone Health,"Departments of Pathology and Medicine, New York University School of Medicine",Maria Aguero-Rosenfeld et al
EPI_ISL_456060,NYU Langone Health,"Departments of Pathology and Medicine, New York University School of Medicine",Maria Aguero-Rosenfeld et al
EPI_ISL_456061,NYU Langone Health,"Departments of Pathology and Medicine, New York University School of Medicine",Maria Aguero-Rosenfeld et al
EPI_ISL_456062,NYU Langone Health,"Departments of Pathology and Medicine, New York University School of Medicine",Maria Aguero-Rosenfeld et al
EPI_ISL_456063,NYU Langone Health,"Departments of Pathology and Medicine, New York University School of Medicine",Maria Aguero-Rosenfeld et al
EPI_ISL_456064,NYU Langone Health,"Departments of Pathology and Medicine, New York University School of Medicine",Maria Aguero-Rosenfeld et al
EPI_ISL_456065,NYU Langone Health,"Departments of Pathology and Medicine, New York University School of Medicine",Maria Aguero-Rosenfeld et al
EPI_ISL_456107,NYU Langone Health,"Departments of Pathology and Medicine, New York University School of Medicine",Maria Aguero-Rosenfeld et al
EPI_ISL_456108,NYU Langone Health,"Departments of Pathology and Medicine, New York University School of Medicine",Maria Aguero-Rosenfeld et al
EPI_ISL_456109,NYU Langone Health,"Departments of Pathology and Medicine, New York University School of Medicine",Maria Aguero-Rosenfeld et al
EPI_ISL_460603,NYU Langone Health,"Departments of Pathology and Medicine, New York University School of Medicine",Maria Aguero-Rosenfeld et al
EPI_ISL_456111,NYU Langone Health,"Departments of Pathology and Medicine, New York University School of Medicine",Maria Aguero-Rosenfeld et al
EPI_ISL_456112,NYU Langone Health,"Departments of Pathology and Medicine, New York University School of Medicine",Maria Aguero-Rosenfeld et al
EPI_ISL_456114,NYU Langone Health,"Departments of Pathology and Medicine, New York University School of Medicine",Maria Aguero-Rosenfeld et al
EPI_ISL_421586,NYU Langone Health,"Departments of Pathology and Medicine, New York University School of Medicine",Maria Aguero-Rosenfeld et al
EPI_ISL_421587,NYU Langone Health,"Departments of Pathology and Medicine, New York University School of Medicine",Maria Aguero-Rosenfeld et al
EPI_ISL_421588,NYU Langone Health,"Departments of Pathology and Medicine, New York University School of Medicine",Maria Aguero-Rosenfeld et al
EPI_ISL_458017,NYU Langone Health,"Departments of Pathology and Medicine, New York University School of Medicine",Maria Aguero-Rosenfeld et al
EPI_ISL_458018,NYU Langone Health,"Departments of Pathology and Medicine, New York University School of Medicine",Maria Aguero-Rosenfeld et al
EPI_ISL_421589,NYU Langone Health,"Departments of Pathology and Medicine, New York University School of Medicine",Maria Aguero-Rosenfeld et al
EPI_ISL_458019,NYU Langone Health,"Departments of Pathology and Medicine, New York University School of Medicine",Maria Aguero-Rosenfeld et al
EPI_ISL_458020,NYU Langone Health,"Departments of Pathology and Medicine, New York University School of Medicine",Maria Aguero-Rosenfeld et al
EPI_ISL_458021,NYU Langone Health,"Departments of Pathology and Medicine, New York University School of Medicine",Maria Aguero-Rosenfeld et al
EPI_ISL_467377,NYU Langone Health,"Departments of Pathology and Medicine, New York University School of Medicine",Maria Aguero-Rosenfeld et al
EPI_ISL_467378,NYU Langone Health,"Departments of Pathology and Medicine, New York University School of Medicine",Maria Aguero-Rosenfeld et al
EPI_ISL_467379,NYU Langone Health,"Departments of Pathology and Medicine, New York University School of Medicine",Maria Aguero-Rosenfeld et al
EPI_ISL_467380,NYU Langone Health,"Departments of Pathology and Medicine, New York University School of Medicine",Maria Aguero-Rosenfeld et al
EPI_ISL_467381,NYU Langone Health,"Departments of Pathology and Medicine, New York University School of Medicine",Maria Aguero-Rosenfeld et al
EPI_ISL_421590,NYU Langone Health,"Departments of Pathology and Medicine, New York University School of Medicine",Maria Aguero-Rosenfeld et al
EPI_ISL_467384,NYU Langone Health,"Departments of Pathology and Medicine, New York University School of Medicine",Maria Aguero-Rosenfeld et al
EPI_ISL_467385,NYU Langone Health,"Departments of Pathology and Medicine, New York University School of Medicine",Maria Aguero-Rosenfeld et al
EPI_ISL_467387,NYU Langone Health,"Departments of Pathology and Medicine, New York University School of Medicine",Maria Aguero-Rosenfeld et al
EPI_ISL_467388,NYU Langone Health,"Departments of Pathology and Medicine, New York University School of Medicine",Maria Aguero-Rosenfeld et al
EPI_ISL_467389,NYU Langone Health,"Departments of Pathology and Medicine, New York University School of Medicine",Maria Aguero-Rosenfeld et al
EPI_ISL_467390,NYU Langone Health,"Departments of Pathology and Medicine, New York University School of Medicine",Maria Aguero-Rosenfeld et al
EPI_ISL_467391,NYU Langone Health,"Departments of Pathology and Medicine, New York University School of Medicine",Maria Aguero-Rosenfeld et al
EPI_ISL_421591,NYU Langone Health,"Departments of Pathology and Medicine, New York University School of Medicine",Maria Aguero-Rosenfeld et al
EPI_ISL_467393,NYU Langone Health,"Departments of Pathology and Medicine, New York University School of Medicine",Maria Aguero-Rosenfeld et al
EPI_ISL_467394,NYU Langone Health,"Departments of Pathology and Medicine, New York University School of Medicine",Maria Aguero-Rosenfeld et al
EPI_ISL_467395,NYU Langone Health,"Departments of Pathology and Medicine, New York University School of Medicine",Maria Aguero-Rosenfeld et al
EPI_ISL_467396,NYU Langone Health,"Departments of Pathology and Medicine, New York University School of Medicine",Maria Aguero-Rosenfeld et al
EPI_ISL_467397,NYU Langone Health,"Departments of Pathology and Medicine, New York University School of Medicine",Maria Aguero-Rosenfeld et al
EPI_ISL_467398,NYU Langone Health,"Departments of Pathology and Medicine, New York University School of Medicine",Maria Aguero-Rosenfeld et al
EPI_ISL_467399,NYU Langone Health,"Departments of Pathology and Medicine, New York University School of Medicine",Maria Aguero-Rosenfeld et al
EPI_ISL_467400,NYU Langone Health,"Departments of Pathology and Medicine, New York University School of Medicine",Maria Aguero-Rosenfeld et al
EPI_ISL_467402,NYU Langone Health,"Departments of Pathology and Medicine, New York University School of Medicine",Maria Aguero-Rosenfeld et al
EPI_ISL_421592,NYU Langone Health,"Departments of Pathology and Medicine, New York University School of Medicine",Maria Aguero-Rosenfeld et al
EPI_ISL_467405,NYU Langone Health,"Departments of Pathology and Medicine, New York University School of Medicine",Maria Aguero-Rosenfeld et al
EPI_ISL_467406,NYU Langone Health,"Departments of Pathology and Medicine, New York University School of Medicine",Maria Aguero-Rosenfeld et al
EPI_ISL_467407,NYU Langone Health,"Departments of Pathology and Medicine, New York University School of Medicine",Maria Aguero-Rosenfeld et al
EPI_ISL_467408,NYU Langone Health,"Departments of Pathology and Medicine, New York University School of Medicine",Maria Aguero-Rosenfeld et al
EPI_ISL_467409,NYU Langone Health,"Departments of Pathology and Medicine, New York University School of Medicine",Maria Aguero-Rosenfeld et al
EPI_ISL_467410,NYU Langone Health,"Departments of Pathology and Medicine, New York University School of Medicine",Maria Aguero-Rosenfeld et al
EPI_ISL_467411,NYU Langone Health,"Departments of Pathology and Medicine, New York University School of Medicine",Maria Aguero-Rosenfeld et al
EPI_ISL_467412,NYU Langone Health,"Departments of Pathology and Medicine, New York University School of Medicine",Maria Aguero-Rosenfeld et al
EPI_ISL_467413,NYU Langone Health,"Departments of Pathology and Medicine, New York University School of Medicine",Maria Aguero-Rosenfeld et al
EPI_ISL_467414,NYU Langone Health,"Departments of Pathology and Medicine, New York University School of Medicine",Maria Aguero-Rosenfeld et al
EPI_ISL_467416,NYU Langone Health,"Departments of Pathology and Medicine, New York University School of Medicine",Maria Aguero-Rosenfeld et al
EPI_ISL_467417,NYU Langone Health,"Departments of Pathology and Medicine, New York University School of Medicine",Maria Aguero-Rosenfeld et al
EPI_ISL_467418,NYU Langone Health,"Departments of Pathology and Medicine, New York University School of Medicine",Maria Aguero-Rosenfeld et al
EPI_ISL_467420,NYU Langone Health,"Departments of Pathology and Medicine, New York University School of Medicine",Maria Aguero-Rosenfeld et al
EPI_ISL_467421,NYU Langone Health,"Departments of Pathology and Medicine, New York University School of Medicine",Maria Aguero-Rosenfeld et al
EPI_ISL_467422,NYU Langone Health,"Departments of Pathology and Medicine, New York University School of Medicine",Maria Aguero-Rosenfeld et al
EPI_ISL_421705,NYU Langone Health,"Departments of Pathology and Medicine, New York University School of Medicine",Maria Aguero-Rosenfeld et al
EPI_ISL_421706,NYU Langone Health,"Departments of Pathology and Medicine, New York University School of Medicine",Maria Aguero-Rosenfeld et al
EPI_ISL_421707,NYU Langone Health,"Departments of Pathology and Medicine, New York University School of Medicine",Maria Aguero-Rosenfeld et al
EPI_ISL_421708,NYU Langone Health,"Departments of Pathology and Medicine, New York University School of Medicine",Maria Aguero-Rosenfeld et al
EPI_ISL_421709,NYU Langone Health,"Departments of Pathology and Medicine, New York University School of Medicine",Maria Aguero-Rosenfeld et al
EPI_ISL_421710,NYU Langone Health,"Departments of Pathology and Medicine, New York University School of Medicine",Maria Aguero-Rosenfeld et al
EPI_ISL_421711,NYU Langone Health,"Departments of Pathology and Medicine, New York University School of Medicine",Maria Aguero-Rosenfeld et al
EPI_ISL_421348,MSHS Clinical Microbiology Laboratories,MSHS Pathogen Surveillance Program,Ana S. Gonzalez-Reiche et al
EPI_ISL_421349,MSHS Clinical Microbiology Laboratories,MSHS Pathogen Surveillance Program,Ana S. Gonzalez-Reiche et al
EPI_ISL_421350,MSHS Clinical Microbiology Laboratories,MSHS Pathogen Surveillance Program,Ana S. Gonzalez-Reiche et al
EPI_ISL_421351,MSHS Clinical Microbiology Laboratories,MSHS Pathogen Surveillance Program,Ana S. Gonzalez-Reiche et al
EPI_ISL_421352,MSHS Clinical Microbiology Laboratories,MSHS Pathogen Surveillance Program,Ana S. Gonzalez-Reiche et al
EPI_ISL_421353,MSHS Clinical Microbiology Laboratories,MSHS Pathogen Surveillance Program,Ana S. Gonzalez-Reiche et al
EPI_ISL_421354,MSHS Clinical Microbiology Laboratories,MSHS Pathogen Surveillance Program,Ana S. Gonzalez-Reiche et al
EPI_ISL_421355,MSHS Clinical Microbiology Laboratories,MSHS Pathogen Surveillance Program,Ana S. Gonzalez-Reiche et al
EPI_ISL_421356,MSHS Clinical Microbiology Laboratories,MSHS Pathogen Surveillance Program,Ana S. Gonzalez-Reiche et al
EPI_ISL_421357,MSHS Clinical Microbiology Laboratories,MSHS Pathogen Surveillance Program,Ana S. Gonzalez-Reiche et al
EPI_ISL_421358,MSHS Clinical Microbiology Laboratories,MSHS Pathogen Surveillance Program,Ana S. Gonzalez-Reiche et al
EPI_ISL_421359,MSHS Clinical Microbiology Laboratories,MSHS Pathogen Surveillance Program,Ana S. Gonzalez-Reiche et al
EPI_ISL_421360,MSHS Clinical Microbiology Laboratories,MSHS Pathogen Surveillance Program,Ana S. Gonzalez-Reiche et al
EPI_ISL_421361,MSHS Clinical Microbiology Laboratories,MSHS Pathogen Surveillance Program,Ana S. Gonzalez-Reiche et al
EPI_ISL_421362,MSHS Clinical Microbiology Laboratories,MSHS Pathogen Surveillance Program,Ana S. Gonzalez-Reiche et al
EPI_ISL_421363,MSHS Clinical Microbiology Laboratories,MSHS Pathogen Surveillance Program,Ana S. Gonzalez-Reiche et al
EPI_ISL_421364,MSHS Clinical Microbiology Laboratories,MSHS Pathogen Surveillance Program,Ana S. Gonzalez-Reiche et al
EPI_ISL_421365,MSHS Clinical Microbiology Laboratories,MSHS Pathogen Surveillance Program,Ana S. Gonzalez-Reiche et al
EPI_ISL_421366,MSHS Clinical Microbiology Laboratories,MSHS Pathogen Surveillance Program,Ana S. Gonzalez-Reiche et al
EPI_ISL_421367,MSHS Clinical Microbiology Laboratories,MSHS Pathogen Surveillance Program,Ana S. Gonzalez-Reiche et al
EPI_ISL_421368,MSHS Clinical Microbiology Laboratories,MSHS Pathogen Surveillance Program,Ana S. Gonzalez-Reiche et al
EPI_ISL_421369,MSHS Clinical Microbiology Laboratories,MSHS Pathogen Surveillance Program,Ana S. Gonzalez-Reiche et al
EPI_ISL_421370,MSHS Clinical Microbiology Laboratories,MSHS Pathogen Surveillance Program,Ana S. Gonzalez-Reiche et al
EPI_ISL_421371,MSHS Clinical Microbiology Laboratories,MSHS Pathogen Surveillance Program,Ana S. Gonzalez-Reiche et al
EPI_ISL_421372,MSHS Clinical Microbiology Laboratories,MSHS Pathogen Surveillance Program,Ana S. Gonzalez-Reiche et al
EPI_ISL_421373,MSHS Clinical Microbiology Laboratories,MSHS Pathogen Surveillance Program,Ana S. Gonzalez-Reiche et al
EPI_ISL_421374,MSHS Clinical Microbiology Laboratories,MSHS Pathogen Surveillance Program,Ana S. Gonzalez-Reiche et al
EPI_ISL_421375,MSHS Clinical Microbiology Laboratories,MSHS Pathogen Surveillance Program,Ana S. Gonzalez-Reiche et al
EPI_ISL_421376,MSHS Clinical Microbiology Laboratories,MSHS Pathogen Surveillance Program,Ana S. Gonzalez-Reiche et al
EPI_ISL_421377,MSHS Clinical Microbiology Laboratories,MSHS Pathogen Surveillance Program,Ana S. Gonzalez-Reiche et al
EPI_ISL_421378,MSHS Clinical Microbiology Laboratories,MSHS Pathogen Surveillance Program,Ana S. Gonzalez-Reiche et al
EPI_ISL_421379,MSHS Clinical Microbiology Laboratories,MSHS Pathogen Surveillance Program,Ana S. Gonzalez-Reiche et al
EPI_ISL_421380,MSHS Clinical Microbiology Laboratories,MSHS Pathogen Surveillance Program,Ana S. Gonzalez-Reiche et al
EPI_ISL_421381,MSHS Clinical Microbiology Laboratories,MSHS Pathogen Surveillance Program,Ana S. Gonzalez-Reiche et al
EPI_ISL_421382,MSHS Clinical Microbiology Laboratories,MSHS Pathogen Surveillance Program,Ana S. Gonzalez-Reiche et al
EPI_ISL_421383,MSHS Clinical Microbiology Laboratories,MSHS Pathogen Surveillance Program,Ana S. Gonzalez-Reiche et al
EPI_ISL_421384,MSHS Clinical Microbiology Laboratories,MSHS Pathogen Surveillance Program,Ana S. Gonzalez-Reiche et al
EPI_ISL_421385,MSHS Clinical Microbiology Laboratories,MSHS Pathogen Surveillance Program,Ana S. Gonzalez-Reiche et al
EPI_ISL_421386,MSHS Clinical Microbiology Laboratories,MSHS Pathogen Surveillance Program,Ana S. Gonzalez-Reiche et al
EPI_ISL_421387,MSHS Clinical Microbiology Laboratories,MSHS Pathogen Surveillance Program,Ana S. Gonzalez-Reiche et al
EPI_ISL_421388,MSHS Clinical Microbiology Laboratories,MSHS Pathogen Surveillance Program,Ana S. Gonzalez-Reiche et al
EPI_ISL_421389,MSHS Clinical Microbiology Laboratories,MSHS Pathogen Surveillance Program,Ana S. Gonzalez-Reiche et al
EPI_ISL_421390,MSHS Clinical Microbiology Laboratories,MSHS Pathogen Surveillance Program,Ana S. Gonzalez-Reiche et al
EPI_ISL_421391,MSHS Clinical Microbiology Laboratories,MSHS Pathogen Surveillance Program,Ana S. Gonzalez-Reiche et al
EPI_ISL_421392,MSHS Clinical Microbiology Laboratories,MSHS Pathogen Surveillance Program,Ana S. Gonzalez-Reiche et al
EPI_ISL_421393,MSHS Clinical Microbiology Laboratories,MSHS Pathogen Surveillance Program,Ana S. Gonzalez-Reiche et al
EPI_ISL_421394,MSHS Clinical Microbiology Laboratories,MSHS Pathogen Surveillance Program,Ana S. Gonzalez-Reiche et al
EPI_ISL_421395,MSHS Clinical Microbiology Laboratories,MSHS Pathogen Surveillance Program,Ana S. Gonzalez-Reiche et al
EPI_ISL_421396,MSHS Clinical Microbiology Laboratories,MSHS Pathogen Surveillance Program,Ana S. Gonzalez-Reiche et al
EPI_ISL_421397,MSHS Clinical Microbiology Laboratories,MSHS Pathogen Surveillance Program,Ana S. Gonzalez-Reiche et al
EPI_ISL_421398,MSHS Clinical Microbiology Laboratories,MSHS Pathogen Surveillance Program,Ana S. Gonzalez-Reiche et al
EPI_ISL_421399,MSHS Clinical Microbiology Laboratories,MSHS Pathogen Surveillance Program,Ana S. Gonzalez-Reiche et al
EPI_ISL_421400,MSHS Clinical Microbiology Laboratories,MSHS Pathogen Surveillance Program,Ana S. Gonzalez-Reiche et al
EPI_ISL_421401,MSHS Clinical Microbiology Laboratories,MSHS Pathogen Surveillance Program,Ana S. Gonzalez-Reiche et al
EPI_ISL_421402,MSHS Clinical Microbiology Laboratories,MSHS Pathogen Surveillance Program,Ana S. Gonzalez-Reiche et al
EPI_ISL_421403,MSHS Clinical Microbiology Laboratories,MSHS Pathogen Surveillance Program,Ana S. Gonzalez-Reiche et al
EPI_ISL_421404,MSHS Clinical Microbiology Laboratories,MSHS Pathogen Surveillance Program,Ana S. Gonzalez-Reiche et al
EPI_ISL_421405,MSHS Clinical Microbiology Laboratories,MSHS Pathogen Surveillance Program,Ana S. Gonzalez-Reiche et al
EPI_ISL_421406,MSHS Clinical Microbiology Laboratories,MSHS Pathogen Surveillance Program,Ana S. Gonzalez-Reiche et al
EPI_ISL_421407,MSHS Clinical Microbiology Laboratories,MSHS Pathogen Surveillance Program,Ana S. Gonzalez-Reiche et al
EPI_ISL_421408,MSHS Clinical Microbiology Laboratories,MSHS Pathogen Surveillance Program,Ana S. Gonzalez-Reiche et al
EPI_ISL_421409,MSHS Clinical Microbiology Laboratories,MSHS Pathogen Surveillance Program,Ana S. Gonzalez-Reiche et al
EPI_ISL_421410,MSHS Clinical Microbiology Laboratories,MSHS Pathogen Surveillance Program,Ana S. Gonzalez-Reiche et al
EPI_ISL_421411,MSHS Clinical Microbiology Laboratories,MSHS Pathogen Surveillance Program,Ana S. Gonzalez-Reiche et al
EPI_ISL_421412,MSHS Clinical Microbiology Laboratories,MSHS Pathogen Surveillance Program,Ana S. Gonzalez-Reiche et al
EPI_ISL_421413,MSHS Clinical Microbiology Laboratories,MSHS Pathogen Surveillance Program,Ana S. Gonzalez-Reiche et al
EPI_ISL_421414,MSHS Clinical Microbiology Laboratories,MSHS Pathogen Surveillance Program,Ana S. Gonzalez-Reiche et al
EPI_ISL_421415,MSHS Clinical Microbiology Laboratories,MSHS Pathogen Surveillance Program,Ana S. Gonzalez-Reiche et al
EPI_ISL_421416,MSHS Clinical Microbiology Laboratories,MSHS Pathogen Surveillance Program,Ana S. Gonzalez-Reiche et al
EPI_ISL_421417,MSHS Clinical Microbiology Laboratories,MSHS Pathogen Surveillance Program,Ana S. Gonzalez-Reiche et al
EPI_ISL_421418,MSHS Clinical Microbiology Laboratories,MSHS Pathogen Surveillance Program,Ana S. Gonzalez-Reiche et al
EPI_ISL_421419,MSHS Clinical Microbiology Laboratories,MSHS Pathogen Surveillance Program,Ana S. Gonzalez-Reiche et al
EPI_ISL_421420,MSHS Clinical Microbiology Laboratories,MSHS Pathogen Surveillance Program,Ana S. Gonzalez-Reiche et al
EPI_ISL_421421,MSHS Clinical Microbiology Laboratories,MSHS Pathogen Surveillance Program,Ana S. Gonzalez-Reiche et al
EPI_ISL_421422,MSHS Clinical Microbiology Laboratories,MSHS Pathogen Surveillance Program,Ana S. Gonzalez-Reiche et al
EPI_ISL_421423,MSHS Clinical Microbiology Laboratories,MSHS Pathogen Surveillance Program,Ana S. Gonzalez-Reiche et al
EPI_ISL_421424,MSHS Clinical Microbiology Laboratories,MSHS Pathogen Surveillance Program,Ana S. Gonzalez-Reiche et al
EPI_ISL_421425,MSHS Clinical Microbiology Laboratories,MSHS Pathogen Surveillance Program,Ana S. Gonzalez-Reiche et al
EPI_ISL_421426,MSHS Clinical Microbiology Laboratories,MSHS Pathogen Surveillance Program,Ana S. Gonzalez-Reiche et al
EPI_ISL_421427,MSHS Clinical Microbiology Laboratories,MSHS Pathogen Surveillance Program,Ana S. Gonzalez-Reiche et al
EPI_ISL_421428,MSHS Clinical Microbiology Laboratories,MSHS Pathogen Surveillance Program,Ana S. Gonzalez-Reiche et al
EPI_ISL_421429,MSHS Clinical Microbiology Laboratories,MSHS Pathogen Surveillance Program,Ana S. Gonzalez-Reiche et al
EPI_ISL_421430,MSHS Clinical Microbiology Laboratories,MSHS Pathogen Surveillance Program,Ana S. Gonzalez-Reiche et al
EPI_ISL_421431,MSHS Clinical Microbiology Laboratories,MSHS Pathogen Surveillance Program,Ana S. Gonzalez-Reiche et al
EPI_ISL_421432,MSHS Clinical Microbiology Laboratories,MSHS Pathogen Surveillance Program,Ana S. Gonzalez-Reiche et al
EPI_ISL_421433,MSHS Clinical Microbiology Laboratories,MSHS Pathogen Surveillance Program,Ana S. Gonzalez-Reiche et al
EPI_ISL_421434,MSHS Clinical Microbiology Laboratories,MSHS Pathogen Surveillance Program,Ana S. Gonzalez-Reiche et al
EPI_ISL_421435,MSHS Clinical Microbiology Laboratories,MSHS Pathogen Surveillance Program,Ana S. Gonzalez-Reiche et al
EPI_ISL_421593,MSHS Clinical Microbiology Laboratories,MSHS Pathogen Surveillance Program,Ana S. Gonzalez-Reiche et al
EPI_ISL_421594,MSHS Clinical Microbiology Laboratories,MSHS Pathogen Surveillance Program,Ana S. Gonzalez-Reiche et al
EPI_ISL_421595,MSHS Clinical Microbiology Laboratories,MSHS Pathogen Surveillance Program,Ana S. Gonzalez-Reiche et al
EPI_ISL_421596,MSHS Clinical Microbiology Laboratories,MSHS Pathogen Surveillance Program,Ana S. Gonzalez-Reiche et al
EPI_ISL_421597,MSHS Clinical Microbiology Laboratories,MSHS Pathogen Surveillance Program,Ana S. Gonzalez-Reiche et al
EPI_ISL_421598,MSHS Clinical Microbiology Laboratories,MSHS Pathogen Surveillance Program,Ana S. Gonzalez-Reiche et al
EPI_ISL_421599,MSHS Clinical Microbiology Laboratories,MSHS Pathogen Surveillance Program,Ana S. Gonzalez-Reiche et al
EPI_ISL_421600,MSHS Clinical Microbiology Laboratories,MSHS Pathogen Surveillance Program,Ana S. Gonzalez-Reiche et al
EPI_ISL_421601,MSHS Clinical Microbiology Laboratories,MSHS Pathogen Surveillance Program,Ana S. Gonzalez-Reiche et al
EPI_ISL_421602,MSHS Clinical Microbiology Laboratories,MSHS Pathogen Surveillance Program,Ana S. Gonzalez-Reiche et al
EPI_ISL_421603,MSHS Clinical Microbiology Laboratories,MSHS Pathogen Surveillance Program,Ana S. Gonzalez-Reiche et al
EPI_ISL_421604,MSHS Clinical Microbiology Laboratories,MSHS Pathogen Surveillance Program,Ana S. Gonzalez-Reiche et al
EPI_ISL_421605,MSHS Clinical Microbiology Laboratories,MSHS Pathogen Surveillance Program,Ana S. Gonzalez-Reiche et al
EPI_ISL_421606,MSHS Clinical Microbiology Laboratories,MSHS Pathogen Surveillance Program,Ana S. Gonzalez-Reiche et al
EPI_ISL_421607,MSHS Clinical Microbiology Laboratories,MSHS Pathogen Surveillance Program,Ana S. Gonzalez-Reiche et al
EPI_ISL_422488,MSHS Clinical Microbiology Laboratories,MSHS Pathogen Surveillance Program,Ana S. Gonzalez-Reiche et al
EPI_ISL_421608,MSHS Clinical Microbiology Laboratories,MSHS Pathogen Surveillance Program,Ana S. Gonzalez-Reiche et al
EPI_ISL_421609,MSHS Clinical Microbiology Laboratories,MSHS Pathogen Surveillance Program,Ana S. Gonzalez-Reiche et al
EPI_ISL_421610,MSHS Clinical Microbiology Laboratories,MSHS Pathogen Surveillance Program,Ana S. Gonzalez-Reiche et al
EPI_ISL_421611,MSHS Clinical Microbiology Laboratories,MSHS Pathogen Surveillance Program,Ana S. Gonzalez-Reiche et al
EPI_ISL_422489,MSHS Clinical Microbiology Laboratories,MSHS Pathogen Surveillance Program,Ana S. Gonzalez-Reiche et al
EPI_ISL_421612,MSHS Clinical Microbiology Laboratories,MSHS Pathogen Surveillance Program,Ana S. Gonzalez-Reiche et al
EPI_ISL_421613,MSHS Clinical Microbiology Laboratories,MSHS Pathogen Surveillance Program,Ana S. Gonzalez-Reiche et al
EPI_ISL_421614,MSHS Clinical Microbiology Laboratories,MSHS Pathogen Surveillance Program,Ana S. Gonzalez-Reiche et al
EPI_ISL_421615,MSHS Clinical Microbiology Laboratories,MSHS Pathogen Surveillance Program,Ana S. Gonzalez-Reiche et al
EPI_ISL_421616,MSHS Clinical Microbiology Laboratories,MSHS Pathogen Surveillance Program,Ana S. Gonzalez-Reiche et al
EPI_ISL_421617,MSHS Clinical Microbiology Laboratories,MSHS Pathogen Surveillance Program,Ana S. Gonzalez-Reiche et al
EPI_ISL_422490,MSHS Clinical Microbiology Laboratories,MSHS Pathogen Surveillance Program,Ana S. Gonzalez-Reiche et al
EPI_ISL_421618,MSHS Clinical Microbiology Laboratories,MSHS Pathogen Surveillance Program,Ana S. Gonzalez-Reiche et al
EPI_ISL_421620,MSHS Clinical Microbiology Laboratories,MSHS Pathogen Surveillance Program,Ana S. Gonzalez-Reiche et al
EPI_ISL_421621,MSHS Clinical Microbiology Laboratories,MSHS Pathogen Surveillance Program,Ana S. Gonzalez-Reiche et al
EPI_ISL_421622,MSHS Clinical Microbiology Laboratories,MSHS Pathogen Surveillance Program,Ana S. Gonzalez-Reiche et al
EPI_ISL_421623,MSHS Clinical Microbiology Laboratories,MSHS Pathogen Surveillance Program,Ana S. Gonzalez-Reiche et al
EPI_ISL_421624,MSHS Clinical Microbiology Laboratories,MSHS Pathogen Surveillance Program,Ana S. Gonzalez-Reiche et al
EPI_ISL_421625,MSHS Clinical Microbiology Laboratories,MSHS Pathogen Surveillance Program,Ana S. Gonzalez-Reiche et al
EPI_ISL_421626,MSHS Clinical Microbiology Laboratories,MSHS Pathogen Surveillance Program,Ana S. Gonzalez-Reiche et al
EPI_ISL_421627,MSHS Clinical Microbiology Laboratories,MSHS Pathogen Surveillance Program,Ana S. Gonzalez-Reiche et al
EPI_ISL_421628,MSHS Clinical Microbiology Laboratories,MSHS Pathogen Surveillance Program,Ana S. Gonzalez-Reiche et al
EPI_ISL_421629,MSHS Clinical Microbiology Laboratories,MSHS Pathogen Surveillance Program,Ana S. Gonzalez-Reiche et al
EPI_ISL_421630,MSHS Clinical Microbiology Laboratories,MSHS Pathogen Surveillance Program,Ana S. Gonzalez-Reiche et al
EPI_ISL_421631,MSHS Clinical Microbiology Laboratories,MSHS Pathogen Surveillance Program,Ana S. Gonzalez-Reiche et al
EPI_ISL_421632,MSHS Clinical Microbiology Laboratories,MSHS Pathogen Surveillance Program,Ana S. Gonzalez-Reiche et al
EPI_ISL_421633,MSHS Clinical Microbiology Laboratories,MSHS Pathogen Surveillance Program,Ana S. Gonzalez-Reiche et al
EPI_ISL_421634,MSHS Clinical Microbiology Laboratories,MSHS Pathogen Surveillance Program,Ana S. Gonzalez-Reiche et al
EPI_ISL_421635,MSHS Clinical Microbiology Laboratories,MSHS Pathogen Surveillance Program,Ana S. Gonzalez-Reiche et al
EPI_ISL_422491,MSHS Clinical Microbiology Laboratories,MSHS Pathogen Surveillance Program,Ana S. Gonzalez-Reiche et al
EPI_ISL_422492,MSHS Clinical Microbiology Laboratories,MSHS Pathogen Surveillance Program,Ana S. Gonzalez-Reiche et al
EPI_ISL_422494,MSHS Clinical Microbiology Laboratories,MSHS Pathogen Surveillance Program,Ana S. Gonzalez-Reiche et al
EPI_ISL_422495,MSHS Clinical Microbiology Laboratories,MSHS Pathogen Surveillance Program,Ana S. Gonzalez-Reiche et al
EPI_ISL_422496,MSHS Clinical Microbiology Laboratories,MSHS Pathogen Surveillance Program,Ana S. Gonzalez-Reiche et al
EPI_ISL_422497,MSHS Clinical Microbiology Laboratories,MSHS Pathogen Surveillance Program,Ana S. Gonzalez-Reiche et al
EPI_ISL_422498,MSHS Clinical Microbiology Laboratories,MSHS Pathogen Surveillance Program,Ana S. Gonzalez-Reiche et al
EPI_ISL_422499,MSHS Clinical Microbiology Laboratories,MSHS Pathogen Surveillance Program,Ana S. Gonzalez-Reiche et al
EPI_ISL_422500,MSHS Clinical Microbiology Laboratories,MSHS Pathogen Surveillance Program,Ana S. Gonzalez-Reiche et al
EPI_ISL_422501,MSHS Clinical Microbiology Laboratories,MSHS Pathogen Surveillance Program,Ana S. Gonzalez-Reiche et al
EPI_ISL_422502,MSHS Clinical Microbiology Laboratories,MSHS Pathogen Surveillance Program,Ana S. Gonzalez-Reiche et al
EPI_ISL_422503,MSHS Clinical Microbiology Laboratories,MSHS Pathogen Surveillance Program,Ana S. Gonzalez-Reiche et al
EPI_ISL_422504,MSHS Clinical Microbiology Laboratories,MSHS Pathogen Surveillance Program,Ana S. Gonzalez-Reiche et al
EPI_ISL_422505,MSHS Clinical Microbiology Laboratories,MSHS Pathogen Surveillance Program,Ana S. Gonzalez-Reiche et al
EPI_ISL_422506,MSHS Clinical Microbiology Laboratories,MSHS Pathogen Surveillance Program,Ana S. Gonzalez-Reiche et al
EPI_ISL_422507,MSHS Clinical Microbiology Laboratories,MSHS Pathogen Surveillance Program,Ana S. Gonzalez-Reiche et al
EPI_ISL_422508,MSHS Clinical Microbiology Laboratories,MSHS Pathogen Surveillance Program,Ana S. Gonzalez-Reiche et al
EPI_ISL_422509,MSHS Clinical Microbiology Laboratories,MSHS Pathogen Surveillance Program,Ana S. Gonzalez-Reiche et al
EPI_ISL_422510,MSHS Clinical Microbiology Laboratories,MSHS Pathogen Surveillance Program,Ana S. Gonzalez-Reiche et al
EPI_ISL_422511,MSHS Clinical Microbiology Laboratories,MSHS Pathogen Surveillance Program,Ana S. Gonzalez-Reiche et al
EPI_ISL_422512,MSHS Clinical Microbiology Laboratories,MSHS Pathogen Surveillance Program,Ana S. Gonzalez-Reiche et al
EPI_ISL_422513,MSHS Clinical Microbiology Laboratories,MSHS Pathogen Surveillance Program,Ana S. Gonzalez-Reiche et al
EPI_ISL_422514,MSHS Clinical Microbiology Laboratories,MSHS Pathogen Surveillance Program,Ana S. Gonzalez-Reiche et al
EPI_ISL_422515,MSHS Clinical Microbiology Laboratories,MSHS Pathogen Surveillance Program,Ana S. Gonzalez-Reiche et al
EPI_ISL_422516,MSHS Clinical Microbiology Laboratories,MSHS Pathogen Surveillance Program,Ana S. Gonzalez-Reiche et al
EPI_ISL_422517,MSHS Clinical Microbiology Laboratories,MSHS Pathogen Surveillance Program,Ana S. Gonzalez-Reiche et al
EPI_ISL_422518,MSHS Clinical Microbiology Laboratories,MSHS Pathogen Surveillance Program,Ana S. Gonzalez-Reiche et al
EPI_ISL_422519,MSHS Clinical Microbiology Laboratories,MSHS Pathogen Surveillance Program,Ana S. Gonzalez-Reiche et al
EPI_ISL_422520,MSHS Clinical Microbiology Laboratories,MSHS Pathogen Surveillance Program,Ana S. Gonzalez-Reiche et al
EPI_ISL_422521,MSHS Clinical Microbiology Laboratories,MSHS Pathogen Surveillance Program,Ana S. Gonzalez-Reiche et al
EPI_ISL_422522,MSHS Clinical Microbiology Laboratories,MSHS Pathogen Surveillance Program,Ana S. Gonzalez-Reiche et al
EPI_ISL_422523,MSHS Clinical Microbiology Laboratories,MSHS Pathogen Surveillance Program,Ana S. Gonzalez-Reiche et al
EPI_ISL_422524,MSHS Clinical Microbiology Laboratories,MSHS Pathogen Surveillance Program,Ana S. Gonzalez-Reiche et al
EPI_ISL_422525,MSHS Clinical Microbiology Laboratories,MSHS Pathogen Surveillance Program,Ana S. Gonzalez-Reiche et al
EPI_ISL_422526,MSHS Clinical Microbiology Laboratories,MSHS Pathogen Surveillance Program,Ana S. Gonzalez-Reiche et al
EPI_ISL_422527,MSHS Clinical Microbiology Laboratories,MSHS Pathogen Surveillance Program,Ana S. Gonzalez-Reiche et al
EPI_ISL_422528,MSHS Clinical Microbiology Laboratories,MSHS Pathogen Surveillance Program,Ana S. Gonzalez-Reiche et al
EPI_ISL_422529,MSHS Clinical Microbiology Laboratories,MSHS Pathogen Surveillance Program,Ana S. Gonzalez-Reiche et al
EPI_ISL_422530,MSHS Clinical Microbiology Laboratories,MSHS Pathogen Surveillance Program,Ana S. Gonzalez-Reiche et al
EPI_ISL_422531,MSHS Clinical Microbiology Laboratories,MSHS Pathogen Surveillance Program,Ana S. Gonzalez-Reiche et al
EPI_ISL_422532,MSHS Clinical Microbiology Laboratories,MSHS Pathogen Surveillance Program,Ana S. Gonzalez-Reiche et al
EPI_ISL_422533,MSHS Clinical Microbiology Laboratories,MSHS Pathogen Surveillance Program,Ana S. Gonzalez-Reiche et al
EPI_ISL_422534,MSHS Clinical Microbiology Laboratories,MSHS Pathogen Surveillance Program,Ana S. Gonzalez-Reiche et al
EPI_ISL_422535,MSHS Clinical Microbiology Laboratories,MSHS Pathogen Surveillance Program,Ana S. Gonzalez-Reiche et al
EPI_ISL_422536,MSHS Clinical Microbiology Laboratories,MSHS Pathogen Surveillance Program,Ana S. Gonzalez-Reiche et al
EPI_ISL_422537,MSHS Clinical Microbiology Laboratories,MSHS Pathogen Surveillance Program,Ana S. Gonzalez-Reiche et al
EPI_ISL_422538,MSHS Clinical Microbiology Laboratories,MSHS Pathogen Surveillance Program,Ana S. Gonzalez-Reiche et al
EPI_ISL_422539,MSHS Clinical Microbiology Laboratories,MSHS Pathogen Surveillance Program,Ana S. Gonzalez-Reiche et al
EPI_ISL_422540,MSHS Clinical Microbiology Laboratories,MSHS Pathogen Surveillance Program,Ana S. Gonzalez-Reiche et al
EPI_ISL_422541,MSHS Clinical Microbiology Laboratories,MSHS Pathogen Surveillance Program,Ana S. Gonzalez-Reiche et al
EPI_ISL_422542,MSHS Clinical Microbiology Laboratories,MSHS Pathogen Surveillance Program,Ana S. Gonzalez-Reiche et al
EPI_ISL_422543,MSHS Clinical Microbiology Laboratories,MSHS Pathogen Surveillance Program,Ana S. Gonzalez-Reiche et al
EPI_ISL_422544,MSHS Clinical Microbiology Laboratories,MSHS Pathogen Surveillance Program,Ana S. Gonzalez-Reiche et al
EPI_ISL_422545,MSHS Clinical Microbiology Laboratories,MSHS Pathogen Surveillance Program,Ana S. Gonzalez-Reiche et al
EPI_ISL_422546,MSHS Clinical Microbiology Laboratories,MSHS Pathogen Surveillance Program,Ana S. Gonzalez-Reiche et al
EPI_ISL_422547,MSHS Clinical Microbiology Laboratories,MSHS Pathogen Surveillance Program,Ana S. Gonzalez-Reiche et al
EPI_ISL_422548,MSHS Clinical Microbiology Laboratories,MSHS Pathogen Surveillance Program,Ana S. Gonzalez-Reiche et al
EPI_ISL_422549,MSHS Clinical Microbiology Laboratories,MSHS Pathogen Surveillance Program,Ana S. Gonzalez-Reiche et al
EPI_ISL_422550,MSHS Clinical Microbiology Laboratories,MSHS Pathogen Surveillance Program,Ana S. Gonzalez-Reiche et al
EPI_ISL_422551,MSHS Clinical Microbiology Laboratories,MSHS Pathogen Surveillance Program,Ana S. Gonzalez-Reiche et al
EPI_ISL_422552,MSHS Clinical Microbiology Laboratories,MSHS Pathogen Surveillance Program,Ana S. Gonzalez-Reiche et al
EPI_ISL_422553,MSHS Clinical Microbiology Laboratories,MSHS Pathogen Surveillance Program,Ana S. Gonzalez-Reiche et al
EPI_ISL_422554,MSHS Clinical Microbiology Laboratories,MSHS Pathogen Surveillance Program,Ana S. Gonzalez-Reiche et al
EPI_ISL_422555,MSHS Clinical Microbiology Laboratories,MSHS Pathogen Surveillance Program,Ana S. Gonzalez-Reiche et al
EPI_ISL_422556,MSHS Clinical Microbiology Laboratories,MSHS Pathogen Surveillance Program,Ana S. Gonzalez-Reiche et al
EPI_ISL_422557,MSHS Clinical Microbiology Laboratories,MSHS Pathogen Surveillance Program,Ana S. Gonzalez-Reiche et al
EPI_ISL_422558,MSHS Clinical Microbiology Laboratories,MSHS Pathogen Surveillance Program,Ana S. Gonzalez-Reiche et al
EPI_ISL_422559,MSHS Clinical Microbiology Laboratories,MSHS Pathogen Surveillance Program,Ana S. Gonzalez-Reiche et al
EPI_ISL_422560,MSHS Clinical Microbiology Laboratories,MSHS Pathogen Surveillance Program,Ana S. Gonzalez-Reiche et al
EPI_ISL_422561,MSHS Clinical Microbiology Laboratories,MSHS Pathogen Surveillance Program,Ana S. Gonzalez-Reiche et al
EPI_ISL_422562,MSHS Clinical Microbiology Laboratories,MSHS Pathogen Surveillance Program,Ana S. Gonzalez-Reiche et al
EPI_ISL_450004,MSHS Clinical Microbiology Laboratories,MSHS Pathogen Surveillance Program,Ana S. Gonzalez-Reiche et al
EPI_ISL_450005,MSHS Clinical Microbiology Laboratories,MSHS Pathogen Surveillance Program,Ana S. Gonzalez-Reiche et al
EPI_ISL_450006,MSHS Clinical Microbiology Laboratories,MSHS Pathogen Surveillance Program,Ana S. Gonzalez-Reiche et al
EPI_ISL_450007,MSHS Clinical Microbiology Laboratories,MSHS Pathogen Surveillance Program,Ana S. Gonzalez-Reiche et al
EPI_ISL_450008,MSHS Clinical Microbiology Laboratories,MSHS Pathogen Surveillance Program,Ana S. Gonzalez-Reiche et al
EPI_ISL_450009,MSHS Clinical Microbiology Laboratories,MSHS Pathogen Surveillance Program,Ana S. Gonzalez-Reiche et al
EPI_ISL_450010,MSHS Clinical Microbiology Laboratories,MSHS Pathogen Surveillance Program,Ana S. Gonzalez-Reiche et al
EPI_ISL_450011,MSHS Clinical Microbiology Laboratories,MSHS Pathogen Surveillance Program,Ana S. Gonzalez-Reiche et al
EPI_ISL_450012,MSHS Clinical Microbiology Laboratories,MSHS Pathogen Surveillance Program,Ana S. Gonzalez-Reiche et al
EPI_ISL_450013,MSHS Clinical Microbiology Laboratories,MSHS Pathogen Surveillance Program,Ana S. Gonzalez-Reiche et al
EPI_ISL_450014,MSHS Clinical Microbiology Laboratories,MSHS Pathogen Surveillance Program,Ana S. Gonzalez-Reiche et al
EPI_ISL_450015,MSHS Clinical Microbiology Laboratories,MSHS Pathogen Surveillance Program,Ana S. Gonzalez-Reiche et al
EPI_ISL_450016,MSHS Clinical Microbiology Laboratories,MSHS Pathogen Surveillance Program,Ana S. Gonzalez-Reiche et al
EPI_ISL_450017,MSHS Clinical Microbiology Laboratories,MSHS Pathogen Surveillance Program,Ana S. Gonzalez-Reiche et al
EPI_ISL_450018,MSHS Clinical Microbiology Laboratories,MSHS Pathogen Surveillance Program,Ana S. Gonzalez-Reiche et al
EPI_ISL_450019,MSHS Clinical Microbiology Laboratories,MSHS Pathogen Surveillance Program,Ana S. Gonzalez-Reiche et al
EPI_ISL_450020,MSHS Clinical Microbiology Laboratories,MSHS Pathogen Surveillance Program,Ana S. Gonzalez-Reiche et al
EPI_ISL_450021,MSHS Clinical Microbiology Laboratories,MSHS Pathogen Surveillance Program,Ana S. Gonzalez-Reiche et al
EPI_ISL_450022,MSHS Clinical Microbiology Laboratories,MSHS Pathogen Surveillance Program,Ana S. Gonzalez-Reiche et al
EPI_ISL_450023,MSHS Clinical Microbiology Laboratories,MSHS Pathogen Surveillance Program,Ana S. Gonzalez-Reiche et al
EPI_ISL_450024,MSHS Clinical Microbiology Laboratories,MSHS Pathogen Surveillance Program,Ana S. Gonzalez-Reiche et al
EPI_ISL_450025,MSHS Clinical Microbiology Laboratories,MSHS Pathogen Surveillance Program,Ana S. Gonzalez-Reiche et al
EPI_ISL_450026,MSHS Clinical Microbiology Laboratories,MSHS Pathogen Surveillance Program,Ana S. Gonzalez-Reiche et al
EPI_ISL_450027,MSHS Clinical Microbiology Laboratories,MSHS Pathogen Surveillance Program,Ana S. Gonzalez-Reiche et al
EPI_ISL_450028,MSHS Clinical Microbiology Laboratories,MSHS Pathogen Surveillance Program,Ana S. Gonzalez-Reiche et al
EPI_ISL_450029,MSHS Clinical Microbiology Laboratories,MSHS Pathogen Surveillance Program,Ana S. Gonzalez-Reiche et al
EPI_ISL_450030,MSHS Clinical Microbiology Laboratories,MSHS Pathogen Surveillance Program,Ana S. Gonzalez-Reiche et al
EPI_ISL_450031,MSHS Clinical Microbiology Laboratories,MSHS Pathogen Surveillance Program,Ana S. Gonzalez-Reiche et al
EPI_ISL_450032,MSHS Clinical Microbiology Laboratories,MSHS Pathogen Surveillance Program,Ana S. Gonzalez-Reiche et al
EPI_ISL_450033,MSHS Clinical Microbiology Laboratories,MSHS Pathogen Surveillance Program,Ana S. Gonzalez-Reiche et al
EPI_ISL_450034,MSHS Clinical Microbiology Laboratories,MSHS Pathogen Surveillance Program,Ana S. Gonzalez-Reiche et al
EPI_ISL_450035,MSHS Clinical Microbiology Laboratories,MSHS Pathogen Surveillance Program,Ana S. Gonzalez-Reiche et al
EPI_ISL_450036,MSHS Clinical Microbiology Laboratories,MSHS Pathogen Surveillance Program,Ana S. Gonzalez-Reiche et al
EPI_ISL_450037,MSHS Clinical Microbiology Laboratories,MSHS Pathogen Surveillance Program,Ana S. Gonzalez-Reiche et al
EPI_ISL_450038,MSHS Clinical Microbiology Laboratories,MSHS Pathogen Surveillance Program,Ana S. Gonzalez-Reiche et al
EPI_ISL_450039,MSHS Clinical Microbiology Laboratories,MSHS Pathogen Surveillance Program,Ana S. Gonzalez-Reiche et al
EPI_ISL_450040,MSHS Clinical Microbiology Laboratories,MSHS Pathogen Surveillance Program,Ana S. Gonzalez-Reiche et al
EPI_ISL_450041,MSHS Clinical Microbiology Laboratories,MSHS Pathogen Surveillance Program,Ana S. Gonzalez-Reiche et al
EPI_ISL_450042,MSHS Clinical Microbiology Laboratories,MSHS Pathogen Surveillance Program,Ana S. Gonzalez-Reiche et al
EPI_ISL_450043,MSHS Clinical Microbiology Laboratories,MSHS Pathogen Surveillance Program,Ana S. Gonzalez-Reiche et al
EPI_ISL_450044,MSHS Clinical Microbiology Laboratories,MSHS Pathogen Surveillance Program,Ana S. Gonzalez-Reiche et al
EPI_ISL_450045,MSHS Clinical Microbiology Laboratories,MSHS Pathogen Surveillance Program,Ana S. Gonzalez-Reiche et al
EPI_ISL_450046,MSHS Clinical Microbiology Laboratories,MSHS Pathogen Surveillance Program,Ana S. Gonzalez-Reiche et al
EPI_ISL_450047,MSHS Clinical Microbiology Laboratories,MSHS Pathogen Surveillance Program,Ana S. Gonzalez-Reiche et al
EPI_ISL_450048,MSHS Clinical Microbiology Laboratories,MSHS Pathogen Surveillance Program,Ana S. Gonzalez-Reiche et al
EPI_ISL_450050,MSHS Clinical Microbiology Laboratories,MSHS Pathogen Surveillance Program,Ana S. Gonzalez-Reiche et al
EPI_ISL_450051,MSHS Clinical Microbiology Laboratories,MSHS Pathogen Surveillance Program,Ana S. Gonzalez-Reiche et al
EPI_ISL_450052,MSHS Clinical Microbiology Laboratories,MSHS Pathogen Surveillance Program,Ana S. Gonzalez-Reiche et al
EPI_ISL_450053,MSHS Clinical Microbiology Laboratories,MSHS Pathogen Surveillance Program,Ana S. Gonzalez-Reiche et al
EPI_ISL_450054,MSHS Clinical Microbiology Laboratories,MSHS Pathogen Surveillance Program,Ana S. Gonzalez-Reiche et al
EPI_ISL_450055,MSHS Clinical Microbiology Laboratories,MSHS Pathogen Surveillance Program,Ana S. Gonzalez-Reiche et al
EPI_ISL_450056,MSHS Clinical Microbiology Laboratories,MSHS Pathogen Surveillance Program,Ana S. Gonzalez-Reiche et al
EPI_ISL_450057,MSHS Clinical Microbiology Laboratories,MSHS Pathogen Surveillance Program,Ana S. Gonzalez-Reiche et al
EPI_ISL_450058,MSHS Clinical Microbiology Laboratories,MSHS Pathogen Surveillance Program,Ana S. Gonzalez-Reiche et al
EPI_ISL_450059,MSHS Clinical Microbiology Laboratories,MSHS Pathogen Surveillance Program,Ana S. Gonzalez-Reiche et al
EPI_ISL_450060,MSHS Clinical Microbiology Laboratories,MSHS Pathogen Surveillance Program,Ana S. Gonzalez-Reiche et al
EPI_ISL_450061,MSHS Clinical Microbiology Laboratories,MSHS Pathogen Surveillance Program,Ana S. Gonzalez-Reiche et al
EPI_ISL_450062,MSHS Clinical Microbiology Laboratories,MSHS Pathogen Surveillance Program,Ana S. Gonzalez-Reiche et al
EPI_ISL_450063,MSHS Clinical Microbiology Laboratories,MSHS Pathogen Surveillance Program,Ana S. Gonzalez-Reiche et al
```
