## Supplementary material for "Establishment & lineage dynamics of the SARS-CoV-2 epidemic in the UK": GISAID acknowledgments table (part 7 of 7)

```
EPI_ISL_450064,MSHS Clinical Microbiology Laboratories,MSHS Pathogen Surveillance Program,Ana S. Gonzalez-Reiche et al
EPI_ISL_450065,MSHS Clinical Microbiology Laboratories,MSHS Pathogen Surveillance Program,Ana S. Gonzalez-Reiche et al
EPI_ISL_450066,MSHS Clinical Microbiology Laboratories,MSHS Pathogen Surveillance Program,Ana S. Gonzalez-Reiche et al
EPI_ISL_450067,MSHS Clinical Microbiology Laboratories,MSHS Pathogen Surveillance Program,Ana S. Gonzalez-Reiche et al
EPI_ISL_450068,MSHS Clinical Microbiology Laboratories,MSHS Pathogen Surveillance Program,Ana S. Gonzalez-Reiche et al
EPI_ISL_450069,MSHS Clinical Microbiology Laboratories,MSHS Pathogen Surveillance Program,Ana S. Gonzalez-Reiche et al
EPI_ISL_450070,MSHS Clinical Microbiology Laboratories,MSHS Pathogen Surveillance Program,Ana S. Gonzalez-Reiche et al
EPI_ISL_450071,MSHS Clinical Microbiology Laboratories,MSHS Pathogen Surveillance Program,Ana S. Gonzalez-Reiche et al
EPI_ISL_450072,MSHS Clinical Microbiology Laboratories,MSHS Pathogen Surveillance Program,Ana S. Gonzalez-Reiche et al
EPI_ISL_450073,MSHS Clinical Microbiology Laboratories,MSHS Pathogen Surveillance Program,Ana S. Gonzalez-Reiche et al
EPI_ISL_450074,MSHS Clinical Microbiology Laboratories,MSHS Pathogen Surveillance Program,Ana S. Gonzalez-Reiche et al
EPI_ISL_450075,MSHS Clinical Microbiology Laboratories,MSHS Pathogen Surveillance Program,Ana S. Gonzalez-Reiche et al
EPI_ISL_450076,MSHS Clinical Microbiology Laboratories,MSHS Pathogen Surveillance Program,Ana S. Gonzalez-Reiche et al
EPI_ISL_450077,MSHS Clinical Microbiology Laboratories,MSHS Pathogen Surveillance Program,Ana S. Gonzalez-Reiche et al
EPI_ISL_450078,MSHS Clinical Microbiology Laboratories,MSHS Pathogen Surveillance Program,Ana S. Gonzalez-Reiche et al
EPI_ISL_450079,MSHS Clinical Microbiology Laboratories,MSHS Pathogen Surveillance Program,Ana S. Gonzalez-Reiche et al
EPI_ISL_450080,MSHS Clinical Microbiology Laboratories,MSHS Pathogen Surveillance Program,Ana S. Gonzalez-Reiche et al
EPI_ISL_450081,MSHS Clinical Microbiology Laboratories,MSHS Pathogen Surveillance Program,Ana S. Gonzalez-Reiche et al
EPI_ISL_450082,MSHS Clinical Microbiology Laboratories,MSHS Pathogen Surveillance Program,Ana S. Gonzalez-Reiche et al
EPI_ISL_450083,MSHS Clinical Microbiology Laboratories,MSHS Pathogen Surveillance Program,Ana S. Gonzalez-Reiche et al
EPI_ISL_450084,MSHS Clinical Microbiology Laboratories,MSHS Pathogen Surveillance Program,Ana S. Gonzalez-Reiche et al
EPI_ISL_450085,MSHS Clinical Microbiology Laboratories,MSHS Pathogen Surveillance Program,Ana S. Gonzalez-Reiche et al
EPI_ISL_450086,MSHS Clinical Microbiology Laboratories,MSHS Pathogen Surveillance Program,Ana S. Gonzalez-Reiche et al
EPI_ISL_450087,MSHS Clinical Microbiology Laboratories,MSHS Pathogen Surveillance Program,Ana S. Gonzalez-Reiche et al
EPI_ISL_450088,MSHS Clinical Microbiology Laboratories,MSHS Pathogen Surveillance Program,Ana S. Gonzalez-Reiche et al
EPI_ISL_450089,MSHS Clinical Microbiology Laboratories,MSHS Pathogen Surveillance Program,Ana S. Gonzalez-Reiche et al
EPI_ISL_450090,MSHS Clinical Microbiology Laboratories,MSHS Pathogen Surveillance Program,Ana S. Gonzalez-Reiche et al
EPI_ISL_450091,MSHS Clinical Microbiology Laboratories,MSHS Pathogen Surveillance Program,Ana S. Gonzalez-Reiche et al
EPI_ISL_450092,MSHS Clinical Microbiology Laboratories,MSHS Pathogen Surveillance Program,Ana S. Gonzalez-Reiche et al
EPI_ISL_450093,MSHS Clinical Microbiology Laboratories,MSHS Pathogen Surveillance Program,Ana S. Gonzalez-Reiche et al
EPI_ISL_450094,MSHS Clinical Microbiology Laboratories,MSHS Pathogen Surveillance Program,Ana S. Gonzalez-Reiche et al
EPI_ISL_450095,MSHS Clinical Microbiology Laboratories,MSHS Pathogen Surveillance Program,Ana S. Gonzalez-Reiche et al
EPI_ISL_450096,MSHS Clinical Microbiology Laboratories,MSHS Pathogen Surveillance Program,Ana S. Gonzalez-Reiche et al
EPI_ISL_450097,MSHS Clinical Microbiology Laboratories,MSHS Pathogen Surveillance Program,Ana S. Gonzalez-Reiche et al
EPI_ISL_450098,MSHS Clinical Microbiology Laboratories,MSHS Pathogen Surveillance Program,Ana S. Gonzalez-Reiche et al
EPI_ISL_450099,MSHS Clinical Microbiology Laboratories,MSHS Pathogen Surveillance Program,Ana S. Gonzalez-Reiche et al
EPI_ISL_450100,MSHS Clinical Microbiology Laboratories,MSHS Pathogen Surveillance Program,Ana S. Gonzalez-Reiche et al
EPI_ISL_450101,MSHS Clinical Microbiology Laboratories,MSHS Pathogen Surveillance Program,Ana S. Gonzalez-Reiche et al
EPI_ISL_450102,MSHS Clinical Microbiology Laboratories,MSHS Pathogen Surveillance Program,Ana S. Gonzalez-Reiche et al
EPI_ISL_450103,MSHS Clinical Microbiology Laboratories,MSHS Pathogen Surveillance Program,Ana S. Gonzalez-Reiche et al
EPI_ISL_450104,MSHS Clinical Microbiology Laboratories,MSHS Pathogen Surveillance Program,Ana S. Gonzalez-Reiche et al
EPI_ISL_450105,MSHS Clinical Microbiology Laboratories,MSHS Pathogen Surveillance Program,Ana S. Gonzalez-Reiche et al
EPI_ISL_450106,MSHS Clinical Microbiology Laboratories,MSHS Pathogen Surveillance Program,Ana S. Gonzalez-Reiche et al
EPI_ISL_450107,MSHS Clinical Microbiology Laboratories,MSHS Pathogen Surveillance Program,Ana S. Gonzalez-Reiche et al
EPI_ISL_450108,MSHS Clinical Microbiology Laboratories,MSHS Pathogen Surveillance Program,Ana S. Gonzalez-Reiche et al
EPI_ISL_450109,MSHS Clinical Microbiology Laboratories,MSHS Pathogen Surveillance Program,Ana S. Gonzalez-Reiche et al
EPI_ISL_450110,MSHS Clinical Microbiology Laboratories,MSHS Pathogen Surveillance Program,Ana S. Gonzalez-Reiche et al
EPI_ISL_450111,MSHS Clinical Microbiology Laboratories,MSHS Pathogen Surveillance Program,Ana S. Gonzalez-Reiche et al
EPI_ISL_450112,MSHS Clinical Microbiology Laboratories,MSHS Pathogen Surveillance Program,Ana S. Gonzalez-Reiche et al
EPI_ISL_450113,MSHS Clinical Microbiology Laboratories,MSHS Pathogen Surveillance Program,Ana S. Gonzalez-Reiche et al
EPI_ISL_450114,MSHS Clinical Microbiology Laboratories,MSHS Pathogen Surveillance Program,Ana S. Gonzalez-Reiche et al
EPI_ISL_450115,MSHS Clinical Microbiology Laboratories,MSHS Pathogen Surveillance Program,Ana S. Gonzalez-Reiche et al
EPI_ISL_450116,MSHS Clinical Microbiology Laboratories,MSHS Pathogen Surveillance Program,Ana S. Gonzalez-Reiche et al
EPI_ISL_450117,MSHS Clinical Microbiology Laboratories,MSHS Pathogen Surveillance Program,Ana S. Gonzalez-Reiche et al
EPI_ISL_450118,MSHS Clinical Microbiology Laboratories,MSHS Pathogen Surveillance Program,Ana S. Gonzalez-Reiche et al
EPI_ISL_450119,MSHS Clinical Microbiology Laboratories,MSHS Pathogen Surveillance Program,Ana S. Gonzalez-Reiche et al
EPI_ISL_450120,MSHS Clinical Microbiology Laboratories,MSHS Pathogen Surveillance Program,Ana S. Gonzalez-Reiche et al
EPI_ISL_450121,MSHS Clinical Microbiology Laboratories,MSHS Pathogen Surveillance Program,Ana S. Gonzalez-Reiche et al
EPI_ISL_450122,MSHS Clinical Microbiology Laboratories,MSHS Pathogen Surveillance Program,Ana S. Gonzalez-Reiche et al
EPI_ISL_450123,MSHS Clinical Microbiology Laboratories,MSHS Pathogen Surveillance Program,Ana S. Gonzalez-Reiche et al
EPI_ISL_450124,MSHS Clinical Microbiology Laboratories,MSHS Pathogen Surveillance Program,Ana S. Gonzalez-Reiche et al
EPI_ISL_450125,MSHS Clinical Microbiology Laboratories,MSHS Pathogen Surveillance Program,Ana S. Gonzalez-Reiche et al
EPI_ISL_450126,MSHS Clinical Microbiology Laboratories,MSHS Pathogen Surveillance Program,Ana S. Gonzalez-Reiche et al
EPI_ISL_450127,MSHS Clinical Microbiology Laboratories,MSHS Pathogen Surveillance Program,Ana S. Gonzalez-Reiche et al
EPI_ISL_450128,MSHS Clinical Microbiology Laboratories,MSHS Pathogen Surveillance Program,Ana S. Gonzalez-Reiche et al
EPI_ISL_450129,MSHS Clinical Microbiology Laboratories,MSHS Pathogen Surveillance Program,Ana S. Gonzalez-Reiche et al
EPI_ISL_450130,MSHS Clinical Microbiology Laboratories,MSHS Pathogen Surveillance Program,Ana S. Gonzalez-Reiche et al
EPI_ISL_450131,MSHS Clinical Microbiology Laboratories,MSHS Pathogen Surveillance Program,Ana S. Gonzalez-Reiche et al
EPI_ISL_450132,MSHS Clinical Microbiology Laboratories,MSHS Pathogen Surveillance Program,Ana S. Gonzalez-Reiche et al
EPI_ISL_450133,MSHS Clinical Microbiology Laboratories,MSHS Pathogen Surveillance Program,Ana S. Gonzalez-Reiche et al
EPI_ISL_450134,MSHS Clinical Microbiology Laboratories,MSHS Pathogen Surveillance Program,Ana S. Gonzalez-Reiche et al
EPI_ISL_450135,MSHS Clinical Microbiology Laboratories,MSHS Pathogen Surveillance Program,Ana S. Gonzalez-Reiche et al
EPI_ISL_450136,MSHS Clinical Microbiology Laboratories,MSHS Pathogen Surveillance Program,Ana S. Gonzalez-Reiche et al
EPI_ISL_450137,MSHS Clinical Microbiology Laboratories,MSHS Pathogen Surveillance Program,Ana S. Gonzalez-Reiche et al
EPI_ISL_450139,MSHS Clinical Microbiology Laboratories,MSHS Pathogen Surveillance Program,Ana S. Gonzalez-Reiche et al
EPI_ISL_450140,MSHS Clinical Microbiology Laboratories,MSHS Pathogen Surveillance Program,Ana S. Gonzalez-Reiche et al
EPI_ISL_450141,MSHS Clinical Microbiology Laboratories,MSHS Pathogen Surveillance Program,Ana S. Gonzalez-Reiche et al
EPI_ISL_450142,MSHS Clinical Microbiology Laboratories,MSHS Pathogen Surveillance Program,Ana S. Gonzalez-Reiche et al
EPI_ISL_450143,MSHS Clinical Microbiology Laboratories,MSHS Pathogen Surveillance Program,Ana S. Gonzalez-Reiche et al
EPI_ISL_450144,MSHS Clinical Microbiology Laboratories,MSHS Pathogen Surveillance Program,Ana S. Gonzalez-Reiche et al
EPI_ISL_450146,MSHS Clinical Microbiology Laboratories,MSHS Pathogen Surveillance Program,Ana S. Gonzalez-Reiche et al
EPI_ISL_450147,MSHS Clinical Microbiology Laboratories,MSHS Pathogen Surveillance Program,Ana S. Gonzalez-Reiche et al
EPI_ISL_450148,MSHS Clinical Microbiology Laboratories,MSHS Pathogen Surveillance Program,Ana S. Gonzalez-Reiche et al
EPI_ISL_450149,MSHS Clinical Microbiology Laboratories,MSHS Pathogen Surveillance Program,Ana S. Gonzalez-Reiche et al
EPI_ISL_450150,MSHS Clinical Microbiology Laboratories,MSHS Pathogen Surveillance Program,Ana S. Gonzalez-Reiche et al
EPI_ISL_450151,MSHS Clinical Microbiology Laboratories,MSHS Pathogen Surveillance Program,Ana S. Gonzalez-Reiche et al
EPI_ISL_450152,MSHS Clinical Microbiology Laboratories,MSHS Pathogen Surveillance Program,Ana S. Gonzalez-Reiche et al
EPI_ISL_450153,MSHS Clinical Microbiology Laboratories,MSHS Pathogen Surveillance Program,Ana S. Gonzalez-Reiche et al
EPI_ISL_450154,MSHS Clinical Microbiology Laboratories,MSHS Pathogen Surveillance Program,Ana S. Gonzalez-Reiche et al
EPI_ISL_450155,MSHS Clinical Microbiology Laboratories,MSHS Pathogen Surveillance Program,Ana S. Gonzalez-Reiche et al
EPI_ISL_450156,MSHS Clinical Microbiology Laboratories,MSHS Pathogen Surveillance Program,Ana S. Gonzalez-Reiche et al
EPI_ISL_450157,MSHS Clinical Microbiology Laboratories,MSHS Pathogen Surveillance Program,Ana S. Gonzalez-Reiche et al
EPI_ISL_450158,MSHS Clinical Microbiology Laboratories,MSHS Pathogen Surveillance Program,Ana S. Gonzalez-Reiche et al
EPI_ISL_450159,MSHS Clinical Microbiology Laboratories,MSHS Pathogen Surveillance Program,Ana S. Gonzalez-Reiche et al
EPI_ISL_450160,MSHS Clinical Microbiology Laboratories,MSHS Pathogen Surveillance Program,Ana S. Gonzalez-Reiche et al
EPI_ISL_450161,MSHS Clinical Microbiology Laboratories,MSHS Pathogen Surveillance Program,Ana S. Gonzalez-Reiche et al
EPI_ISL_450162,MSHS Clinical Microbiology Laboratories,MSHS Pathogen Surveillance Program,Ana S. Gonzalez-Reiche et al
EPI_ISL_450163,MSHS Clinical Microbiology Laboratories,MSHS Pathogen Surveillance Program,Ana S. Gonzalez-Reiche et al
EPI_ISL_450164,MSHS Clinical Microbiology Laboratories,MSHS Pathogen Surveillance Program,Ana S. Gonzalez-Reiche et al
EPI_ISL_450165,MSHS Clinical Microbiology Laboratories,MSHS Pathogen Surveillance Program,Ana S. Gonzalez-Reiche et al
EPI_ISL_450166,MSHS Clinical Microbiology Laboratories,MSHS Pathogen Surveillance Program,Ana S. Gonzalez-Reiche et al
EPI_ISL_450167,MSHS Clinical Microbiology Laboratories,MSHS Pathogen Surveillance Program,Ana S. Gonzalez-Reiche et al
EPI_ISL_450168,MSHS Clinical Microbiology Laboratories,MSHS Pathogen Surveillance Program,Ana S. Gonzalez-Reiche et al
EPI_ISL_450169,MSHS Clinical Microbiology Laboratories,MSHS Pathogen Surveillance Program,Ana S. Gonzalez-Reiche et al
EPI_ISL_450170,MSHS Clinical Microbiology Laboratories,MSHS Pathogen Surveillance Program,Ana S. Gonzalez-Reiche et al
EPI_ISL_454691,Quest Diagnostics,Quest Diagnostics,Anderson et al
EPI_ISL_468576,Quest Diagnostics,Quest Diagnostics,Anderson et al
EPI_ISL_468577,Quest Diagnostics,Quest Diagnostics,Anderson et al
EPI_ISL_468578,Quest Diagnostics,Quest Diagnostics,Anderson et al
EPI_ISL_468579,Quest Diagnostics,Quest Diagnostics,Anderson et al
EPI_ISL_468580,Quest Diagnostics,Quest Diagnostics,Anderson et al
EPI_ISL_468581,Quest Diagnostics,Quest Diagnostics,Anderson et al
EPI_ISL_467884,Quest Diagnostics,Quest Diagnostics,Anderson et al
EPI_ISL_467885,Quest Diagnostics,Quest Diagnostics,Anderson et al
EPI_ISL_467886,Quest Diagnostics,Quest Diagnostics,Anderson et al
EPI_ISL_467887,Quest Diagnostics,Quest Diagnostics,Anderson et al
EPI_ISL_467888,Quest Diagnostics,Quest Diagnostics,Anderson et al
EPI_ISL_467889,Quest Diagnostics,Quest Diagnostics,Anderson et al
EPI_ISL_467890,Quest Diagnostics,Quest Diagnostics,Anderson et al
EPI_ISL_467891,Quest Diagnostics,Quest Diagnostics,Anderson et al
EPI_ISL_467892,Quest Diagnostics,Quest Diagnostics,Anderson et al
EPI_ISL_467893,Quest Diagnostics,Quest Diagnostics,Anderson et al
EPI_ISL_467894,Quest Diagnostics,Quest Diagnostics,Anderson et al
EPI_ISL_467895,Quest Diagnostics,Quest Diagnostics,Anderson et al
EPI_ISL_467896,Quest Diagnostics,Quest Diagnostics,Anderson et al
EPI_ISL_467897,Quest Diagnostics,Quest Diagnostics,Anderson et al
EPI_ISL_467898,Quest Diagnostics,Quest Diagnostics,Anderson et al
EPI_ISL_467899,Quest Diagnostics,Quest Diagnostics,Anderson et al
EPI_ISL_467900,Quest Diagnostics,Quest Diagnostics,Anderson et al
EPI_ISL_467901,Quest Diagnostics,Quest Diagnostics,Anderson et al
EPI_ISL_467902,Quest Diagnostics,Quest Diagnostics,Anderson et al
EPI_ISL_467903,Quest Diagnostics,Quest Diagnostics,Anderson et al
EPI_ISL_468582,Quest Diagnostics,Quest Diagnostics,Anderson et al
EPI_ISL_468583,Quest Diagnostics,Quest Diagnostics,Anderson et al
EPI_ISL_468584,Quest Diagnostics,Quest Diagnostics,Anderson et al
EPI_ISL_468585,Quest Diagnostics,Quest Diagnostics,Anderson et al
EPI_ISL_468586,Quest Diagnostics,Quest Diagnostics,Anderson et al
EPI_ISL_468587,Quest Diagnostics,Quest Diagnostics,Anderson et al
EPI_ISL_468588,Quest Diagnostics,Quest Diagnostics,Anderson et al
EPI_ISL_436050,NYC Department of Health and Mental Hygiene,"Pathogen Discovery, Respiratory Viruses Branch, Division of Viral Diseases, Centers for Disease Control and Prevention",Ying Tao et al
EPI_ISL_436051,NYC Department of Health and Mental Hygiene,"Pathogen Discovery, Respiratory Viruses Branch, Division of Viral Diseases, Centers for Disease Control and Prevention",Ying Tao et al
EPI_ISL_436052,NYC Department of Health and Mental Hygiene,"Pathogen Discovery, Respiratory Viruses Branch, Division of Viral Diseases, Centers for Disease Control and Prevention",Ying Tao et al
EPI_ISL_436053,NYC Department of Health and Mental Hygiene,"Pathogen Discovery, Respiratory Viruses Branch, Division of Viral Diseases, Centers for Disease Control and Prevention",Ying Tao et al
EPI_ISL_436054,NYC Department of Health and Mental Hygiene,"Pathogen Discovery, Respiratory Viruses Branch, Division of Viral Diseases, Centers for Disease Control and Prevention",Ying Tao et al
EPI_ISL_436055,NYC Department of Health and Mental Hygiene,"Pathogen Discovery, Respiratory Viruses Branch, Division of Viral Diseases, Centers for Disease Control and Prevention",Ying Tao et al
EPI_ISL_436056,NYC Department of Health and Mental Hygiene,"Pathogen Discovery, Respiratory Viruses Branch, Division of Viral Diseases, Centers for Disease Control and Prevention",Ying Tao et al
EPI_ISL_436057,NYC Department of Health and Mental Hygiene,"Pathogen Discovery, Respiratory Viruses Branch, Division of Viral Diseases, Centers for Disease Control and Prevention",Ying Tao et al
EPI_ISL_436058,NYC Department of Health and Mental Hygiene,"Pathogen Discovery, Respiratory Viruses Branch, Division of Viral Diseases, Centers for Disease Control and Prevention",Ying Tao et al
EPI_ISL_436059,NYC Department of Health and Mental Hygiene,"Pathogen Discovery, Respiratory Viruses Branch, Division of Viral Diseases, Centers for Disease Control and Prevention",Ying Tao et al
EPI_ISL_436060,NYC Department of Health and Mental Hygiene,"Pathogen Discovery, Respiratory Viruses Branch, Division of Viral Diseases, Centers for Disease Control and Prevention",Ying Tao et al
EPI_ISL_436061,NYC Department of Health and Mental Hygiene,"Pathogen Discovery, Respiratory Viruses Branch, Division of Viral Diseases, Centers for Disease Control and Prevention",Ying Tao et al
EPI_ISL_436062,NYC Department of Health and Mental Hygiene,"Pathogen Discovery, Respiratory Viruses Branch, Division of Viral Diseases, Centers for Disease Control and Prevention",Ying Tao et al
EPI_ISL_436063,NYC Department of Health and Mental Hygiene,"Pathogen Discovery, Respiratory Viruses Branch, Division of Viral Diseases, Centers for Disease Control and Prevention",Ying Tao et al
EPI_ISL_436064,NYC Department of Health and Mental Hygiene,"Pathogen Discovery, Respiratory Viruses Branch, Division of Viral Diseases, Centers for Disease Control and Prevention",Ying Tao et al
EPI_ISL_436065,NYC Department of Health and Mental Hygiene,"Pathogen Discovery, Respiratory Viruses Branch, Division of Viral Diseases, Centers for Disease Control and Prevention",Ying Tao et al
EPI_ISL_436066,NYC Department of Health and Mental Hygiene,"Pathogen Discovery, Respiratory Viruses Branch, Division of Viral Diseases, Centers for Disease Control and Prevention",Ying Tao et al
EPI_ISL_436067,NYC Department of Health and Mental Hygiene,"Pathogen Discovery, Respiratory Viruses Branch, Division of Viral Diseases, Centers for Disease Control and Prevention",Ying Tao et al
EPI_ISL_436068,NYC Department of Health and Mental Hygiene,"Pathogen Discovery, Respiratory Viruses Branch, Division of Viral Diseases, Centers for Disease Control and Prevention",Ying Tao et al
EPI_ISL_436069,NYC Department of Health and Mental Hygiene,"Pathogen Discovery, Respiratory Viruses Branch, Division of Viral Diseases, Centers for Disease Control and Prevention",Ying Tao et al
EPI_ISL_436070,NYC Department of Health and Mental Hygiene,"Pathogen Discovery, Respiratory Viruses Branch, Division of Viral Diseases, Centers for Disease Control and Prevention",Ying Tao et al
EPI_ISL_436071,NYC Department of Health and Mental Hygiene,"Pathogen Discovery, Respiratory Viruses Branch, Division of Viral Diseases, Centers for Disease Control and Prevention",Ying Tao et al
EPI_ISL_436047,NYC Department of Health and Mental Hygiene,"Pathogen Discovery, Respiratory Viruses Branch, Division of Viral Diseases, Centers for Disease Control and Prevention",Ying Tao et al
EPI_ISL_436072,NYC Department of Health and Mental Hygiene,"Pathogen Discovery, Respiratory Viruses Branch, Division of Viral Diseases, Centers for Disease Control and Prevention",Ying Tao et al
EPI_ISL_436073,NYC Department of Health and Mental Hygiene,"Pathogen Discovery, Respiratory Viruses Branch, Division of Viral Diseases, Centers for Disease Control and Prevention",Ying Tao et al
EPI_ISL_436048,NYC Department of Health and Mental Hygiene,"Pathogen Discovery, Respiratory Viruses Branch, Division of Viral Diseases, Centers for Disease Control and Prevention",Ying Tao et al
EPI_ISL_436074,NYC Department of Health and Mental Hygiene,"Pathogen Discovery, Respiratory Viruses Branch, Division of Viral Diseases, Centers for Disease Control and Prevention",Ying Tao et al
EPI_ISL_436075,NYC Department of Health and Mental Hygiene,"Pathogen Discovery, Respiratory Viruses Branch, Division of Viral Diseases, Centers for Disease Control and Prevention",Ying Tao et al
EPI_ISL_436076,NYC Department of Health and Mental Hygiene,"Pathogen Discovery, Respiratory Viruses Branch, Division of Viral Diseases, Centers for Disease Control and Prevention",Ying Tao et al
EPI_ISL_436049,NYC Department of Health and Mental Hygiene,"Pathogen Discovery, Respiratory Viruses Branch, Division of Viral Diseases, Centers for Disease Control and Prevention",Ying Tao et al
EPI_ISL_436077,NYC Department of Health and Mental Hygiene,"Pathogen Discovery, Respiratory Viruses Branch, Division of Viral Diseases, Centers for Disease Control and Prevention",Ying Tao et al
EPI_ISL_436078,NYC Department of Health and Mental Hygiene,"Pathogen Discovery, Respiratory Viruses Branch, Division of Viral Diseases, Centers for Disease Control and Prevention",Ying Tao et al
EPI_ISL_436079,NYC Department of Health and Mental Hygiene,"Pathogen Discovery, Respiratory Viruses Branch, Division of Viral Diseases, Centers for Disease Control and Prevention",Ying Tao et al
EPI_ISL_436080,NYC Department of Health and Mental Hygiene,"Pathogen Discovery, Respiratory Viruses Branch, Division of Viral Diseases, Centers for Disease Control and Prevention",Ying Tao et al
EPI_ISL_436081,NYC Department of Health and Mental Hygiene,"Pathogen Discovery, Respiratory Viruses Branch, Division of Viral Diseases, Centers for Disease Control and Prevention",Ying Tao et al
EPI_ISL_436082,NYC Department of Health and Mental Hygiene,"Pathogen Discovery, Respiratory Viruses Branch, Division of Viral Diseases, Centers for Disease Control and Prevention",Ying Tao et al
EPI_ISL_427553,NewYork-Presbyterian & Mason Lab,Mason Lab,Daniel J. Butler et al
EPI_ISL_427554,NewYork-Presbyterian & Mason Lab,Mason Lab,Daniel J. Butler et al
EPI_ISL_427555,NewYork-Presbyterian & Mason Lab,Mason Lab,Daniel J. Butler et al
EPI_ISL_427556,NewYork-Presbyterian & Mason Lab,Mason Lab,Daniel J. Butler et al
EPI_ISL_427557,NewYork-Presbyterian & Mason Lab,Mason Lab,Daniel J. Butler et al
EPI_ISL_427558,NewYork-Presbyterian & Mason Lab,Mason Lab,Daniel J. Butler et al
EPI_ISL_427559,NewYork-Presbyterian & Mason Lab,Mason Lab,Daniel J. Butler et al
EPI_ISL_427560,NewYork-Presbyterian & Mason Lab,Mason Lab,Daniel J. Butler et al
EPI_ISL_427561,NewYork-Presbyterian & Mason Lab,Mason Lab,Daniel J. Butler et al
EPI_ISL_427562,NewYork-Presbyterian & Mason Lab,Mason Lab,Daniel J. Butler et al
EPI_ISL_427563,NewYork-Presbyterian & Mason Lab,Mason Lab,Daniel J. Butler et al
EPI_ISL_427564,NewYork-Presbyterian & Mason Lab,Mason Lab,Daniel J. Butler et al
EPI_ISL_427565,NewYork-Presbyterian & Mason Lab,Mason Lab,Daniel J. Butler et al
EPI_ISL_427566,NewYork-Presbyterian & Mason Lab,Mason Lab,Daniel J. Butler et al
EPI_ISL_427567,NewYork-Presbyterian & Mason Lab,Mason Lab,Daniel J. Butler et al
EPI_ISL_427568,NewYork-Presbyterian & Mason Lab,Mason Lab,Daniel J. Butler et al
EPI_ISL_427569,NewYork-Presbyterian & Mason Lab,Mason Lab,Daniel J. Butler et al
EPI_ISL_427570,NewYork-Presbyterian & Mason Lab,Mason Lab,Daniel J. Butler et al
EPI_ISL_427571,NewYork-Presbyterian & Mason Lab,Mason Lab,Daniel J. Butler et al
EPI_ISL_427572,NewYork-Presbyterian & Mason Lab,Mason Lab,Daniel J. Butler et al
EPI_ISL_427573,NewYork-Presbyterian & Mason Lab,Mason Lab,Daniel J. Butler et al
EPI_ISL_427574,NewYork-Presbyterian & Mason Lab,Mason Lab,Daniel J. Butler et al
EPI_ISL_427575,NewYork-Presbyterian & Mason Lab,Mason Lab,Daniel J. Butler et al
EPI_ISL_427576,NewYork-Presbyterian & Mason Lab,Mason Lab,Daniel J. Butler et al
EPI_ISL_427577,NewYork-Presbyterian & Mason Lab,Mason Lab,Daniel J. Butler et al
EPI_ISL_427578,NewYork-Presbyterian & Mason Lab,Mason Lab,Daniel J. Butler et al
EPI_ISL_427579,NewYork-Presbyterian & Mason Lab,Mason Lab,Daniel J. Butler et al
EPI_ISL_427580,NewYork-Presbyterian & Mason Lab,Mason Lab,Daniel J. Butler et al
EPI_ISL_427581,NewYork-Presbyterian & Mason Lab,Mason Lab,Daniel J. Butler et al
EPI_ISL_427582,NewYork-Presbyterian & Mason Lab,Mason Lab,Daniel J. Butler et al
EPI_ISL_427583,NewYork-Presbyterian & Mason Lab,Mason Lab,Daniel J. Butler et al
EPI_ISL_427584,NewYork-Presbyterian & Mason Lab,Mason Lab,Daniel J. Butler et al
EPI_ISL_427585,NewYork-Presbyterian & Mason Lab,Mason Lab,Daniel J. Butler et al
EPI_ISL_427586,NewYork-Presbyterian & Mason Lab,Mason Lab,Daniel J. Butler et al
EPI_ISL_427587,NewYork-Presbyterian & Mason Lab,Mason Lab,Daniel J. Butler et al
EPI_ISL_427588,NewYork-Presbyterian & Mason Lab,Mason Lab,Daniel J. Butler et al
EPI_ISL_427589,NewYork-Presbyterian & Mason Lab,Mason Lab,Daniel J. Butler et al
EPI_ISL_427590,NewYork-Presbyterian & Mason Lab,Mason Lab,Daniel J. Butler et al
EPI_ISL_427591,NewYork-Presbyterian & Mason Lab,Mason Lab,Daniel J. Butler et al
EPI_ISL_427592,NewYork-Presbyterian & Mason Lab,Mason Lab,Daniel J. Butler et al
EPI_ISL_427593,NewYork-Presbyterian & Mason Lab,Mason Lab,Daniel J. Butler et al
EPI_ISL_427594,NewYork-Presbyterian & Mason Lab,Mason Lab,Daniel J. Butler et al
EPI_ISL_427595,NewYork-Presbyterian & Mason Lab,Mason Lab,Daniel J. Butler et al
EPI_ISL_427596,NewYork-Presbyterian & Mason Lab,Mason Lab,Daniel J. Butler et al
EPI_ISL_427597,NewYork-Presbyterian & Mason Lab,Mason Lab,Daniel J. Butler et al
EPI_ISL_427598,NewYork-Presbyterian & Mason Lab,Mason Lab,Daniel J. Butler et al
EPI_ISL_427599,NewYork-Presbyterian & Mason Lab,Mason Lab,Daniel J. Butler et al
EPI_ISL_427600,NewYork-Presbyterian & Mason Lab,Mason Lab,Daniel J. Butler et al
EPI_ISL_427601,NewYork-Presbyterian & Mason Lab,Mason Lab,Daniel J. Butler et al
EPI_ISL_427602,NewYork-Presbyterian & Mason Lab,Mason Lab,Daniel J. Butler et al
EPI_ISL_427603,NewYork-Presbyterian & Mason Lab,Mason Lab,Daniel J. Butler et al
EPI_ISL_427604,NewYork-Presbyterian & Mason Lab,Mason Lab,Daniel J. Butler et al
EPI_ISL_427605,NewYork-Presbyterian & Mason Lab,Mason Lab,Daniel J. Butler et al
EPI_ISL_427606,NewYork-Presbyterian & Mason Lab,Mason Lab,Daniel J. Butler et al
EPI_ISL_427607,NewYork-Presbyterian & Mason Lab,Mason Lab,Daniel J. Butler et al
EPI_ISL_427608,NewYork-Presbyterian & Mason Lab,Mason Lab,Daniel J. Butler et al
EPI_ISL_427609,NewYork-Presbyterian & Mason Lab,Mason Lab,Daniel J. Butler et al
EPI_ISL_427610,NewYork-Presbyterian & Mason Lab,Mason Lab,Daniel J. Butler et al
EPI_ISL_427611,NewYork-Presbyterian & Mason Lab,Mason Lab,Daniel J. Butler et al
EPI_ISL_427612,NewYork-Presbyterian & Mason Lab,Mason Lab,Daniel J. Butler et al
EPI_ISL_427613,NewYork-Presbyterian & Mason Lab,Mason Lab,Daniel J. Butler et al
EPI_ISL_427614,NewYork-Presbyterian & Mason Lab,Mason Lab,Daniel J. Butler et al
EPI_ISL_427615,NewYork-Presbyterian & Mason Lab,Mason Lab,Daniel J. Butler et al
EPI_ISL_427616,NewYork-Presbyterian & Mason Lab,Mason Lab,Daniel J. Butler et al
EPI_ISL_427617,NewYork-Presbyterian & Mason Lab,Mason Lab,Daniel J. Butler et al
EPI_ISL_427618,NewYork-Presbyterian & Mason Lab,Mason Lab,Daniel J. Butler et al
EPI_ISL_427526,NewYork-Presbyterian & Mason Lab,Mason Lab,Daniel J. Butler et al
EPI_ISL_427527,NewYork-Presbyterian & Mason Lab,Mason Lab,Daniel J. Butler et al
EPI_ISL_427528,NewYork-Presbyterian & Mason Lab,Mason Lab,Daniel J. Butler et al
EPI_ISL_427529,NewYork-Presbyterian & Mason Lab,Mason Lab,Daniel J. Butler et al
EPI_ISL_427530,NewYork-Presbyterian & Mason Lab,Mason Lab,Daniel J. Butler et al
EPI_ISL_427531,NewYork-Presbyterian & Mason Lab,Mason Lab,Daniel J. Butler et al
EPI_ISL_427532,NewYork-Presbyterian & Mason Lab,Mason Lab,Daniel J. Butler et al
EPI_ISL_427533,NewYork-Presbyterian & Mason Lab,Mason Lab,Daniel J. Butler et al
EPI_ISL_427534,NewYork-Presbyterian & Mason Lab,Mason Lab,Daniel J. Butler et al
EPI_ISL_427535,NewYork-Presbyterian & Mason Lab,Mason Lab,Daniel J. Butler et al
EPI_ISL_427536,NewYork-Presbyterian & Mason Lab,Mason Lab,Daniel J. Butler et al
EPI_ISL_427537,NewYork-Presbyterian & Mason Lab,Mason Lab,Daniel J. Butler et al
EPI_ISL_427538,NewYork-Presbyterian & Mason Lab,Mason Lab,Daniel J. Butler et al
EPI_ISL_427539,NewYork-Presbyterian & Mason Lab,Mason Lab,Daniel J. Butler et al
EPI_ISL_427540,NewYork-Presbyterian & Mason Lab,Mason Lab,Daniel J. Butler et al
EPI_ISL_427541,NewYork-Presbyterian & Mason Lab,Mason Lab,Daniel J. Butler et al
EPI_ISL_427542,NewYork-Presbyterian & Mason Lab,Mason Lab,Daniel J. Butler et al
EPI_ISL_427543,NewYork-Presbyterian & Mason Lab,Mason Lab,Daniel J. Butler et al
EPI_ISL_427544,NewYork-Presbyterian & Mason Lab,Mason Lab,Daniel J. Butler et al
EPI_ISL_427545,NewYork-Presbyterian & Mason Lab,Mason Lab,Daniel J. Butler et al
EPI_ISL_427546,NewYork-Presbyterian & Mason Lab,Mason Lab,Daniel J. Butler et al
EPI_ISL_427547,NewYork-Presbyterian & Mason Lab,Mason Lab,Daniel J. Butler et al
EPI_ISL_427548,NewYork-Presbyterian & Mason Lab,Mason Lab,Daniel J. Butler et al
EPI_ISL_427549,NewYork-Presbyterian & Mason Lab,Mason Lab,Daniel J. Butler et al
EPI_ISL_427550,NewYork-Presbyterian & Mason Lab,Mason Lab,Daniel J. Butler et al
EPI_ISL_427551,NewYork-Presbyterian & Mason Lab,Mason Lab,Daniel J. Butler et al
EPI_ISL_427552,NewYork-Presbyterian & Mason Lab,Mason Lab,Daniel J. Butler et al
EPI_ISL_425224,"Wadsworth Center, New York State Department of Health","Wadsworth Center, New York State Department of Health",Kirsten St. George et al
EPI_ISL_426025,"Wadsworth Center, New York State Department.of Health","Wadsworth Center, New York State Department.of Health",Kirsten St. George et al
EPI_ISL_426026,"Wadsworth Center, New York State Department.of Health","Wadsworth Center, New York State Department.of Health",Kirsten St. George et al
EPI_ISL_426027,"Wadsworth Center, New York State Department.of Health","Wadsworth Center, New York State Department.of Health",Kirsten St. George et al
EPI_ISL_426028,"Wadsworth Center, New York State Department.of Health","Wadsworth Center, New York State Department.of Health",Kirsten St. George et al
EPI_ISL_426029,"Wadsworth Center, New York State Department.of Health","Wadsworth Center, New York State Department.of Health",Kirsten St. George et al
EPI_ISL_426030,"Wadsworth Center, New York State Department.of Health","Wadsworth Center, New York State Department.of Health",Kirsten St. George et al
EPI_ISL_426031,"Wadsworth Center, New York State Department.of Health","Wadsworth Center, New York State Department.of Health",Kirsten St. George et al
EPI_ISL_426032,"Wadsworth Center, New York State Department.of Health","Wadsworth Center, New York State Department.of Health",Kirsten St. George et al
EPI_ISL_426033,"Wadsworth Center, New York State Department.of Health","Wadsworth Center, New York State Department.of Health",Kirsten St. George et al
EPI_ISL_426034,"Wadsworth Center, New York State Department.of Health","Wadsworth Center, New York State Department.of Health",Kirsten St. George et al
EPI_ISL_426035,"Wadsworth Center, New York State Department.of Health","Wadsworth Center, New York State Department.of Health",Kirsten St. George et al
EPI_ISL_426036,"Wadsworth Center, New York State Department.of Health","Wadsworth Center, New York State Department.of Health",Kirsten St. George et al
EPI_ISL_426037,"Wadsworth Center, New York State Department.of Health","Wadsworth Center, New York State Department.of Health",Kirsten St. George et al
EPI_ISL_426038,"Wadsworth Center, New York State Department.of Health","Wadsworth Center, New York State Department.of Health",Kirsten St. George et al
EPI_ISL_426039,"Wadsworth Center, New York State Department.of Health","Wadsworth Center, New York State Department.of Health",Kirsten St. George et al
EPI_ISL_426040,"Wadsworth Center, New York State Department.of Health","Wadsworth Center, New York State Department.of Health",Kirsten St. George et al
EPI_ISL_426041,"Wadsworth Center, New York State Department.of Health","Wadsworth Center, New York State Department.of Health",Kirsten St. George et al
EPI_ISL_426324,"Wadsworth Center, New York State Department.of Health","Wadsworth Center, New York State Department.of Health",Kirsten St. George et al
EPI_ISL_426325,"Wadsworth Center, New York State Department.of Health","Wadsworth Center, New York State Department.of Health",Kirsten St. George et al
EPI_ISL_426042,"Wadsworth Center, New York State Department.of Health","Wadsworth Center, New York State Department.of Health",Kirsten St. George et al
EPI_ISL_426292,"Wadsworth Center, New York State Department.of Health","Wadsworth Center, New York State Department.of Health",Kirsten St. George et al
EPI_ISL_426326,"Wadsworth Center, New York State Department.of Health","Wadsworth Center, New York State Department.of Health",Kirsten St. George et al
EPI_ISL_426327,"Wadsworth Center, New York State Department.of Health","Wadsworth Center, New York State Department.of Health",Kirsten St. George et al
EPI_ISL_426043,"Wadsworth Center, New York State Department.of Health","Wadsworth Center, New York State Department.of Health",Kirsten St. George et al
EPI_ISL_426044,"Wadsworth Center, New York State Department.of Health","Wadsworth Center, New York State Department.of Health",Kirsten St. George et al
EPI_ISL_426328,"Wadsworth Center, New York State Department.of Health","Wadsworth Center, New York State Department.of Health",Kirsten St. George et al
EPI_ISL_426045,"Wadsworth Center, New York State Department.of Health","Wadsworth Center, New York State Department.of Health",Kirsten St. George et al
EPI_ISL_426046,"Wadsworth Center, New York State Department.of Health","Wadsworth Center, New York State Department.of Health",Kirsten St. George et al
EPI_ISL_426047,"Wadsworth Center, New York State Department.of Health","Wadsworth Center, New York State Department.of Health",Kirsten St. George et al
EPI_ISL_426048,"Wadsworth Center, New York State Department.of Health","Wadsworth Center, New York State Department.of Health",Kirsten St. George et al
EPI_ISL_426049,"Wadsworth Center, New York State Department.of Health","Wadsworth Center, New York State Department.of Health",Kirsten St. George et al
EPI_ISL_426050,"Wadsworth Center, New York State Department.of Health","Wadsworth Center, New York State Department.of Health",Kirsten St. George et al
EPI_ISL_426291,"Wadsworth Center, New York State Department.of Health","Wadsworth Center, New York State Department.of Health",Kirsten St. George et al
EPI_ISL_426290,"Wadsworth Center, New York State Department of Health","Wadsworth Center, New York State Department.of Health",Kirsten St. George et al
EPI_ISL_426311,"Wadsworth Center, New York State Department.of Health","Wadsworth Center, New York State Department.of Health",Kirsten St. George et al
EPI_ISL_426293,"Wadsworth Center, New York State Department.of Health","Wadsworth Center, New York State Department.of Health",Kirsten St. George et al
EPI_ISL_426294,"Wadsworth Center, New York State Department.of Health","Wadsworth Center, New York State Department.of Health",Kirsten St. George et al
EPI_ISL_426322,"Wadsworth Center, New York State Department.of Health","Wadsworth Center, New York State Department.of Health",Kirsten St. George et al
EPI_ISL_426310,"Wadsworth Center, New York State Department.of Health","Wadsworth Center, New York State Department.of Health",Kirsten St. George et al
EPI_ISL_426306,"Wadsworth Center, New York State Department.of Health","Wadsworth Center, New York State Department.of Health",Kirsten St. George et al
EPI_ISL_426296,"Wadsworth Center, New York State Department.of Health","Wadsworth Center, New York State Department.of Health",Kirsten St. George et al
EPI_ISL_426319,"Wadsworth Center, New York State Department.of Health","Wadsworth Center, New York State Department.of Health",Kirsten St. George et al
EPI_ISL_426317,"Wadsworth Center, New York State Department.of Health","Wadsworth Center, New York State Department.of Health",Kirsten St. George et al
EPI_ISL_426323,"Wadsworth Center, New York State Department.of Health","Wadsworth Center, New York State Department.of Health",Kirsten St. George et al
EPI_ISL_426316,"Wadsworth Center, New York State Department.of Health","Wadsworth Center, New York State Department.of Health",Kirsten St. George et al
EPI_ISL_426313,"Wadsworth Center, New York State Department.of Health","Wadsworth Center, New York State Department.of Health",Kirsten St. George et al
EPI_ISL_426315,"Wadsworth Center, New York State Department.of Health","Wadsworth Center, New York State Department.of Health",Kirsten St. George et al
EPI_ISL_426320,"Wadsworth Center, New York State Department.of Health","Wadsworth Center, New York State Department.of Health",Kirsten St. George et al
EPI_ISL_426300,"Wadsworth Center, New York State Department.of Health","Wadsworth Center, New York State Department.of Health",Kirsten St. George et al
EPI_ISL_426318,"Wadsworth Center, New York State Department.of Health","Wadsworth Center, New York State Department.of Health",Kirsten St. George et al
EPI_ISL_426302,"Wadsworth Center, New York State Department.of Health","Wadsworth Center, New York State Department.of Health",Kirsten St. George et al
EPI_ISL_426295,"Wadsworth Center, New York State Department.of Health","Wadsworth Center, New York State Department.of Health",Kirsten St. George et al
EPI_ISL_426304,"Wadsworth Center, New York State Department.of Health","Wadsworth Center, New York State Department.of Health",Kirsten St. George et al
EPI_ISL_426297,"Wadsworth Center, New York State Department.of Health","Wadsworth Center, New York State Department.of Health",Kirsten St. George et al
EPI_ISL_426314,"Wadsworth Center, New York State Department.of Health","Wadsworth Center, New York State Department.of Health",Kirsten St. George et al
EPI_ISL_426307,"Wadsworth Center, New York State Department.of Health","Wadsworth Center, New York State Department.of Health",Kirsten St. George et al
EPI_ISL_426308,"Wadsworth Center, New York State Department.of Health","Wadsworth Center, New York State Department.of Health",Kirsten St. George et al
EPI_ISL_426312,"Wadsworth Center, New York State Department.of Health","Wadsworth Center, New York State Department.of Health",Kirsten St. George et al
EPI_ISL_426301,"Wadsworth Center, New York State Department.of Health","Wadsworth Center, New York State Department.of Health",Kirsten St. George et al
EPI_ISL_426303,"Wadsworth Center, New York State Department.of Health","Wadsworth Center, New York State Department.of Health",Kirsten St. George et al
EPI_ISL_426298,"Wadsworth Center, New York State Department.of Health","Wadsworth Center, New York State Department.of Health",Kirsten St. George et al
EPI_ISL_426321,"Wadsworth Center, New York State Department.of Health","Wadsworth Center, New York State Department.of Health",Kirsten St. George et al
EPI_ISL_426305,"Wadsworth Center, New York State Department.of Health","Wadsworth Center, New York State Department.of Health",Kirsten St. George et al
EPI_ISL_426309,"Wadsworth Center, New York State Department.of Health","Wadsworth Center, New York State Department.of Health",Kirsten St. George et al
EPI_ISL_426299,"Wadsworth Center, New York State Department.of Health","Wadsworth Center, New York State Department.of Health",Kirsten St. George et al
EPI_ISL_420090,Yale Clinical Virology Laboratory,Grubaugh Lab - Yale School of Public Health,Joseph Fauver et al
EPI_ISL_420093,Yale Clinical Virology Laboratory,Grubaugh Lab - Yale School of Public Health,Joseph Fauver et al
EPI_ISL_420094,Yale Clinical Virology Laboratory,Grubaugh Lab - Yale School of Public Health,Joseph Fauver et al
EPI_ISL_414476,MSHS Clinical Microbiology Laboratories,MSHS Pathogen Surveillance Program,Gopi Patel et al
EPI_ISL_415151,MSHS Clinical Microbiology Laboratories,MSHS Pathogen Surveillance Program,Gopi Patel et al
EPI_ISL_424906,NYC Department of Health and Mental Hygiene,"Pathogen Discovery, Respiratory Viruses Branch, Division of Viral Diseases, Centers for Disease Control and Prevention",Ying Tao et al
EPI_ISL_420793,NYC Department of Health and Mental Hygiene,"Pathogen Discovery, Respiratory Viruses Branch, Division of Viral Diseases, Centers for Disease Control and Prevention",Krista Queen et al
EPI_ISL_450584,"Michigan Department of Health and Human Services, Bureau of Laboratories","Michigan Department of Health and Human Services, Bureau of Laboratories",Blankenship HM et al
EPI_ISL_427288,The Ohio State University,The Ohio State University-James Molecular Lab at Polaris,Huolin Tu et al
EPI_ISL_427290,The Ohio State University,The Ohio State University-James Molecular Lab at Polaris,Huolin Tu et al
EPI_ISL_427291,The Ohio State University,The Ohio State University-James Molecular Lab at Polaris,Huolin Tu et al
EPI_ISL_430010,OSU Wexner Medical Center,James Molecular Lab - OSUWMC,Huolin Tu et al
EPI_ISL_421660,The Ohio State University,The Ohio State University-James Molecular Lab at Polaris,Huolin Tu et al
EPI_ISL_421675,The Ohio State University Wexner Medical Center,The Ohio State University James Molecular lab,Huolin Tu et al
EPI_ISL_426430,OH Department of Health Laboratory,"Pathogen Discovery, Respiratory Viruses Branch, Division of Viral Diseases, Centers for Disease Control and Prevention",Krista Queen et al
EPI_ISL_426431,OH Department of Health Laboratory,"Pathogen Discovery, Respiratory Viruses Branch, Division of Viral Diseases, Centers for Disease Control and Prevention",Krista Queen et al
EPI_ISL_424880,OH Department of Health Laboratory,"Pathogen Discovery, Respiratory Viruses Branch, Division of Viral Diseases, Centers for Disease Control and Prevention",Yan Li et al
EPI_ISL_468589,Quest Diagnostics,Quest Diagnostics,Anderson et al
EPI_ISL_437529,OHSU Lab Services Molecular Microbiology Lab,Oregon SARS-CoV-2 Genome Sequencing Center,Brendan L. O'Connell et al
EPI_ISL_437535,OHSU Lab Services Molecular Microbiology Lab,Oregon SARS-CoV-2 Genome Sequencing Center,Brendan L. O'Connell et al
EPI_ISL_437520,OHSU Lab Services Molecular Microbiology Lab,Oregon SARS-CoV-2 Genome Sequencing Center,Brendan L. O'Connell et al
EPI_ISL_437521,OHSU Lab Services Molecular Microbiology Lab,Oregon SARS-CoV-2 Genome Sequencing Center,Brendan L. O'Connell et al
EPI_ISL_437522,OHSU Lab Services Molecular Microbiology Lab,Oregon SARS-CoV-2 Genome Sequencing Center,Brendan L. O'Connell et al
EPI_ISL_437523,OHSU Lab Services Molecular Microbiology Lab,Oregon SARS-CoV-2 Genome Sequencing Center,Brendan L. O'Connell et al
EPI_ISL_437524,OHSU Lab Services Molecular Microbiology Lab,Oregon SARS-CoV-2 Genome Sequencing Center,Brendan L. O'Connell et al
EPI_ISL_437525,OHSU Lab Services Molecular Microbiology Lab,Oregon SARS-CoV-2 Genome Sequencing Center,Brendan L. O'Connell et al
EPI_ISL_437526,OHSU Lab Services Molecular Microbiology Lab,Oregon SARS-CoV-2 Genome Sequencing Center,Brendan L. O'Connell et al
EPI_ISL_437527,OHSU Lab Services Molecular Microbiology Lab,Oregon SARS-CoV-2 Genome Sequencing Center,Brendan L. O'Connell et al
EPI_ISL_437528,OHSU Lab Services Molecular Microbiology Lab,Oregon SARS-CoV-2 Genome Sequencing Center,Brendan L. O'Connell et al
EPI_ISL_468086,OHSU Lab Services Molecular Microbiology Lab,Oregon SARS-CoV-2 Genome Sequencing Center,Brendan L. O'Connell et al
EPI_ISL_437531,OHSU Lab Services Molecular Microbiology Lab,Oregon SARS-CoV-2 Genome Sequencing Center,Brendan L. O'Connell et al
EPI_ISL_437532,OHSU Lab Services Molecular Microbiology Lab,Oregon SARS-CoV-2 Genome Sequencing Center,Brendan L. O'Connell et al
EPI_ISL_437533,OHSU Lab Services Molecular Microbiology Lab,Oregon SARS-CoV-2 Genome Sequencing Center,Brendan L. O'Connell et al
EPI_ISL_468087,OHSU Lab Services Molecular Microbiology Lab,Oregon SARS-CoV-2 Genome Sequencing Center,Brendan L. O'Connell et al
EPI_ISL_468088,OHSU Lab Services Molecular Microbiology Lab,Oregon SARS-CoV-2 Genome Sequencing Center,Brendan L. O'Connell et al
EPI_ISL_468089,OHSU Lab Services Molecular Microbiology Lab,Oregon SARS-CoV-2 Genome Sequencing Center,Brendan L. O'Connell et al
EPI_ISL_468090,OHSU Lab Services Molecular Microbiology Lab,Oregon SARS-CoV-2 Genome Sequencing Center,Brendan L. O'Connell et al
EPI_ISL_468091,OHSU Lab Services Molecular Microbiology Lab,Oregon SARS-CoV-2 Genome Sequencing Center,Brendan L. O'Connell et al
EPI_ISL_468092,OHSU Lab Services Molecular Microbiology Lab,Oregon SARS-CoV-2 Genome Sequencing Center,Brendan L. O'Connell et al
EPI_ISL_468093,OHSU Lab Services Molecular Microbiology Lab,Oregon SARS-CoV-2 Genome Sequencing Center,Brendan L. O'Connell et al
EPI_ISL_468094,OHSU Lab Services Molecular Microbiology Lab,Oregon SARS-CoV-2 Genome Sequencing Center,Brendan L. O'Connell et al
EPI_ISL_468095,OHSU Lab Services Molecular Microbiology Lab,Oregon SARS-CoV-2 Genome Sequencing Center,Brendan L. O'Connell et al
EPI_ISL_468096,OHSU Lab Services Molecular Microbiology Lab,Oregon SARS-CoV-2 Genome Sequencing Center,Brendan L. O'Connell et al
EPI_ISL_468097,OHSU Lab Services Molecular Microbiology Lab,Oregon SARS-CoV-2 Genome Sequencing Center,Brendan L. O'Connell et al
EPI_ISL_468098,OHSU Lab Services Molecular Microbiology Lab,Oregon SARS-CoV-2 Genome Sequencing Center,Brendan L. O'Connell et al
EPI_ISL_468099,OHSU Lab Services Molecular Microbiology Lab,Oregon SARS-CoV-2 Genome Sequencing Center,Brendan L. O'Connell et al
EPI_ISL_468100,OHSU Lab Services Molecular Microbiology Lab,Oregon SARS-CoV-2 Genome Sequencing Center,Brendan L. O'Connell et al
EPI_ISL_468101,OHSU Lab Services Molecular Microbiology Lab,Oregon SARS-CoV-2 Genome Sequencing Center,Brendan L. O'Connell et al
EPI_ISL_468103,OHSU Lab Services Molecular Microbiology Lab,Oregon SARS-CoV-2 Genome Sequencing Center,Brendan L. O'Connell et al
EPI_ISL_468104,OHSU Lab Services Molecular Microbiology Lab,Oregon SARS-CoV-2 Genome Sequencing Center,Brendan L. O'Connell et al
EPI_ISL_468105,OHSU Lab Services Molecular Microbiology Lab,Oregon SARS-CoV-2 Genome Sequencing Center,Brendan L. O'Connell et al
EPI_ISL_468106,OHSU Lab Services Molecular Microbiology Lab,Oregon SARS-CoV-2 Genome Sequencing Center,Brendan L. O'Connell et al
EPI_ISL_468107,OHSU Lab Services Molecular Microbiology Lab,Oregon SARS-CoV-2 Genome Sequencing Center,Brendan L. O'Connell et al
EPI_ISL_468108,OHSU Lab Services Molecular Microbiology Lab,Oregon SARS-CoV-2 Genome Sequencing Center,Brendan L. O'Connell et al
EPI_ISL_468109,OHSU Lab Services Molecular Microbiology Lab,Oregon SARS-CoV-2 Genome Sequencing Center,Brendan L. O'Connell et al
EPI_ISL_468110,OHSU Lab Services Molecular Microbiology Lab,Oregon SARS-CoV-2 Genome Sequencing Center,Brendan L. O'Connell et al
EPI_ISL_468111,OHSU Lab Services Molecular Microbiology Lab,Oregon SARS-CoV-2 Genome Sequencing Center,Brendan L. O'Connell et al
EPI_ISL_468112,OHSU Lab Services Molecular Microbiology Lab,Oregon SARS-CoV-2 Genome Sequencing Center,Brendan L. O'Connell et al
EPI_ISL_468113,OHSU Lab Services Molecular Microbiology Lab,Oregon SARS-CoV-2 Genome Sequencing Center,Brendan L. O'Connell et al
EPI_ISL_468114,OHSU Lab Services Molecular Microbiology Lab,Oregon SARS-CoV-2 Genome Sequencing Center,Brendan L. O'Connell et al
EPI_ISL_468115,OHSU Lab Services Molecular Microbiology Lab,Oregon SARS-CoV-2 Genome Sequencing Center,Brendan L. O'Connell et al
EPI_ISL_468116,OHSU Lab Services Molecular Microbiology Lab,Oregon SARS-CoV-2 Genome Sequencing Center,Brendan L. O'Connell et al
EPI_ISL_468117,OHSU Lab Services Molecular Microbiology Lab,Oregon SARS-CoV-2 Genome Sequencing Center,Brendan L. O'Connell et al
EPI_ISL_468118,OHSU Lab Services Molecular Microbiology Lab,Oregon SARS-CoV-2 Genome Sequencing Center,Brendan L. O'Connell et al
EPI_ISL_468119,OHSU Lab Services Molecular Microbiology Lab,Oregon SARS-CoV-2 Genome Sequencing Center,Brendan L. O'Connell et al
EPI_ISL_468120,OHSU Lab Services Molecular Microbiology Lab,Oregon SARS-CoV-2 Genome Sequencing Center,Brendan L. O'Connell et al
EPI_ISL_468121,OHSU Lab Services Molecular Microbiology Lab,Oregon SARS-CoV-2 Genome Sequencing Center,Brendan L. O'Connell et al
EPI_ISL_468122,OHSU Lab Services Molecular Microbiology Lab,Oregon SARS-CoV-2 Genome Sequencing Center,Brendan L. O'Connell et al
EPI_ISL_468123,OHSU Lab Services Molecular Microbiology Lab,Oregon SARS-CoV-2 Genome Sequencing Center,Brendan L. O'Connell et al
EPI_ISL_468124,OHSU Lab Services Molecular Microbiology Lab,Oregon SARS-CoV-2 Genome Sequencing Center,Brendan L. O'Connell et al
EPI_ISL_468125,OHSU Lab Services Molecular Microbiology Lab,Oregon SARS-CoV-2 Genome Sequencing Center,Brendan L. O'Connell et al
EPI_ISL_468126,OHSU Lab Services Molecular Microbiology Lab,Oregon SARS-CoV-2 Genome Sequencing Center,Brendan L. O'Connell et al
EPI_ISL_468127,OHSU Lab Services Molecular Microbiology Lab,Oregon SARS-CoV-2 Genome Sequencing Center,Brendan L. O'Connell et al
EPI_ISL_468128,OHSU Lab Services Molecular Microbiology Lab,Oregon SARS-CoV-2 Genome Sequencing Center,Brendan L. O'Connell et al
EPI_ISL_468129,OHSU Lab Services Molecular Microbiology Lab,Oregon SARS-CoV-2 Genome Sequencing Center,Brendan L. O'Connell et al
EPI_ISL_424286,UW Virology Lab,UW Virology Lab,Pavitra Roychoudhury et al
EPI_ISL_424285,UW Virology Lab,UW Virology Lab,Pavitra Roychoudhury et al
EPI_ISL_424307,UW Virology Lab,UW Virology Lab,Pavitra Roychoudhury et al
EPI_ISL_424308,UW Virology Lab,UW Virology Lab,Pavitra Roychoudhury et al
EPI_ISL_424303,UW Virology Lab,UW Virology Lab,Pavitra Roychoudhury et al
EPI_ISL_427173,UW Virology Lab,UW Virology Lab,Pavitra Roychoudhury et al
EPI_ISL_426076,UW Virology Lab,UW Virology Lab,Pavitra Roychoudhury et al
EPI_ISL_443185,UW Virology Lab,UW Virology Lab,Pavitra Roychoudhury et al
EPI_ISL_430950,UW Virology Lab,UW Virology Lab,Pavitra Roychoudhury et al
EPI_ISL_416673,UW Virology Lab,UW Virology Lab,Pavitra Roychoudhury et al
EPI_ISL_419558,OR State PHL-Virology/Immunology Section,"Pathogen Discovery, Respiratory Viruses Branch, Division of Viral Diseases, Centers for Disease Control and Prevention",Ying Tao et al
EPI_ISL_420794,Oregon State Public Health- Virology section,"Pathogen Discovery, Respiratory Viruses Branch, Division of Viral Diseases, Centers for Disease Control and Prevention",Krista Queen et al
EPI_ISL_447844,"PA Department of Health, Bureau of Laboratories","Pathogen Discovery, Respiratory Viruses Branch, Division of Viral Diseases, Centers for Disease Control and Prevention",Krista Queen et al
EPI_ISL_450802,"PA Department of Health, Bureau of Laboratories","Pathogen Discovery, Respiratory Viruses Branch, Division of Viral Diseases, Centers for Disease Control and Prevention",Yan Li et al
EPI_ISL_450803,"PA Department of Health, Bureau of Laboratories","Pathogen Discovery, Respiratory Viruses Branch, Division of Viral Diseases, Centers for Disease Control and Prevention",Yan Li et al
EPI_ISL_454380,UPMC Clinical Microbiology Laboratory,"Microbial Genome Sequencing Center, Microbial Genomic Epidemiological Laboratory",Mustapha M. Mustapha et al
EPI_ISL_454381,UPMC Clinical Microbiology Laboratory,"Microbial Genome Sequencing Center, Microbial Genomic Epidemiological Laboratory",Mustapha M. Mustapha et al
EPI_ISL_454382,UPMC Clinical Microbiology Laboratory,"Microbial Genome Sequencing Center, Microbial Genomic Epidemiological Laboratory",Mustapha M. Mustapha et al
EPI_ISL_454383,UPMC Clinical Microbiology Laboratory,"Microbial Genome Sequencing Center, Microbial Genomic Epidemiological Laboratory",Mustapha M. Mustapha et al
EPI_ISL_454384,UPMC Clinical Microbiology Laboratory,"Microbial Genome Sequencing Center, Microbial Genomic Epidemiological Laboratory",Mustapha M. Mustapha et al
EPI_ISL_454387,UPMC Clinical Microbiology Laboratory,"Microbial Genome Sequencing Center, Microbial Genomic Epidemiological Laboratory",Mustapha M. Mustapha et al
EPI_ISL_454399,UPMC Clinical Microbiology Laboratory,"Microbial Genome Sequencing Center, Microbial Genomic Epidemiological Laboratory",Mustapha M. Mustapha et al
EPI_ISL_454401,UPMC Clinical Microbiology Laboratory,"Microbial Genome Sequencing Center, Microbial Genomic Epidemiological Laboratory",Mustapha M. Mustapha et al
EPI_ISL_454402,UPMC Clinical Microbiology Laboratory,"Microbial Genome Sequencing Center, Microbial Genomic Epidemiological Laboratory",Mustapha M. Mustapha et al
EPI_ISL_454403,UPMC Clinical Microbiology Laboratory,"Microbial Genome Sequencing Center, Microbial Genomic Epidemiological Laboratory",Mustapha M. Mustapha et al
EPI_ISL_454404,UPMC Clinical Microbiology Laboratory,"Microbial Genome Sequencing Center, Microbial Genomic Epidemiological Laboratory",Mustapha M. Mustapha et al
EPI_ISL_454406,UPMC Clinical Microbiology Laboratory,"Microbial Genome Sequencing Center, Microbial Genomic Epidemiological Laboratory",Mustapha M. Mustapha et al
EPI_ISL_454407,UPMC Clinical Microbiology Laboratory,"Microbial Genome Sequencing Center, Microbial Genomic Epidemiological Laboratory",Mustapha M. Mustapha et al
EPI_ISL_454408,UPMC Clinical Microbiology Laboratory,"Microbial Genome Sequencing Center, Microbial Genomic Epidemiological Laboratory",Mustapha M. Mustapha et al
EPI_ISL_454409,UPMC Clinical Microbiology Laboratory,"Microbial Genome Sequencing Center, Microbial Genomic Epidemiological Laboratory",Mustapha M. Mustapha et al
EPI_ISL_454410,UPMC Clinical Microbiology Laboratory,"Microbial Genome Sequencing Center, Microbial Genomic Epidemiological Laboratory",Mustapha M. Mustapha et al
EPI_ISL_454411,UPMC Clinical Microbiology Laboratory,"Microbial Genome Sequencing Center, Microbial Genomic Epidemiological Laboratory",Mustapha M. Mustapha et al
EPI_ISL_454353,Microbial Genome Sequencing Center; Microbial Genomic Epidemiology Laboratory,"Microbial Genomic Epidemiology Laboratory, University of Pittsburgh",Mustapha M. Mustapha et al
EPI_ISL_454354,UPMC Clinical Microbiology Laboratory,"Microbial Genome Sequencing Center; Microbial Genomic Epidemiology Laboratory, University of Pittsburgh",Mustapha M. Mustapha et al
EPI_ISL_454355,UPMC Clinical Microbiology Laboratory,"Microbial Genome Sequencing Center, Microbial Genomic Epidemiological Laboratory",Mustapha M. Mustapha et al
EPI_ISL_454356,UPMC Clinical Microbiology Laboratory,"Microbial Genome Sequencing Center, Microbial Genomic Epidemiological Laboratory",Mustapha M. Mustapha et al
EPI_ISL_454357,UPMC Clinical Microbiology Laboratory,"Microbial Genome Sequencing Center, Microbial Genomic Epidemiological Laboratory",Mustapha M. Mustapha et al
EPI_ISL_454358,UPMC Clinical Microbiology Laboratory,"Microbial Genome Sequencing Center, Microbial Genomic Epidemiological Laboratory",Mustapha M. Mustapha et al
EPI_ISL_454359,UPMC Clinical Microbiology Laboratory,"Microbial Genome Sequencing Center, Microbial Genomic Epidemiological Laboratory",Mustapha M. Mustapha et al
EPI_ISL_454360,UPMC Clinical Microbiology Laboratory,"Microbial Genome Sequencing Center, Microbial Genomic Epidemiological Laboratory",Mustapha M. Mustapha et al
EPI_ISL_454361,UPMC Clinical Microbiology Laboratory,"Microbial Genome Sequencing Center, Microbial Genomic Epidemiological Laboratory",Mustapha M. Mustapha et al
EPI_ISL_454362,UPMC Clinical Microbiology Laboratory,"Microbial Genome Sequencing Center, Microbial Genomic Epidemiological Laboratory",Mustapha M. Mustapha et al
EPI_ISL_454363,UPMC Clinical Microbiology Laboratory,"Microbial Genome Sequencing Center, Microbial Genomic Epidemiological Laboratory",Mustapha M. Mustapha et al
EPI_ISL_454364,UPMC Clinical Microbiology Laboratory,"Microbial Genome Sequencing Center, Microbial Genomic Epidemiological Laboratory",Mustapha M. Mustapha et al
EPI_ISL_454365,UPMC Clinical Microbiology Laboratory,"Microbial Genome Sequencing Center, Microbial Genomic Epidemiological Laboratory",Mustapha M. Mustapha et al
EPI_ISL_454366,UPMC Clinical Microbiology Laboratory,"Microbial Genome Sequencing Center, Microbial Genomic Epidemiological Laboratory",Mustapha M. Mustapha et al
EPI_ISL_454367,UPMC Clinical Microbiology Laboratory,"Microbial Genome Sequencing Center, Microbial Genomic Epidemiological Laboratory",Mustapha M. Mustapha et al
EPI_ISL_454368,UPMC Clinical Microbiology Laboratory,"Microbial Genome Sequencing Center, Microbial Genomic Epidemiological Laboratory",Mustapha M. Mustapha et al
EPI_ISL_454370,UPMC Clinical Microbiology Laboratory,"Microbial Genome Sequencing Center, Microbial Genomic Epidemiological Laboratory",Mustapha M. Mustapha et al
EPI_ISL_454371,UPMC Clinical Microbiology Laboratory,"Microbial Genome Sequencing Center, Microbial Genomic Epidemiological Laboratory",Mustapha M. Mustapha et al
EPI_ISL_454372,UPMC Clinical Microbiology Laboratory,"Microbial Genome Sequencing Center, Microbial Genomic Epidemiological Laboratory",Mustapha M. Mustapha et al
EPI_ISL_454373,UPMC Clinical Microbiology Laboratory,"Microbial Genome Sequencing Center, Microbial Genomic Epidemiological Laboratory",Mustapha M. Mustapha et al
EPI_ISL_454374,UPMC Clinical Microbiology Laboratory,"Microbial Genome Sequencing Center, Microbial Genomic Epidemiological Laboratory",Mustapha M. Mustapha et al
EPI_ISL_454375,UPMC Clinical Microbiology Laboratory,"Microbial Genome Sequencing Center, Microbial Genomic Epidemiological Laboratory",Mustapha M. Mustapha et al
EPI_ISL_454376,UPMC Clinical Microbiology Laboratory,"Microbial Genome Sequencing Center, Microbial Genomic Epidemiological Laboratory",Mustapha M. Mustapha et al
EPI_ISL_454378,UPMC Clinical Microbiology Laboratory,"Microbial Genome Sequencing Center, Microbial Genomic Epidemiological Laboratory",Mustapha M. Mustapha et al
EPI_ISL_454379,UPMC Clinical Microbiology Laboratory,"Microbial Genome Sequencing Center, Microbial Genomic Epidemiological Laboratory",Mustapha M. Mustapha et al
EPI_ISL_436466,UPMC Clinical Laboratory,"Microbial Genome Sequencing Center, Microbial Genomic Epidemiological Laboratory",Dan Snyder et al
EPI_ISL_436467,UPMC Clinical Laboratory,"Microbial Genome Sequencing Center, Microbial Genomic Epidemiological Laboratory",Dan Snyder et al
EPI_ISL_436468,UPMC Clinical Laboratory,"Microbial Genome Sequencing Center, Microbial Genomic Epidemiological Laboratory",Dan Snyder et al
EPI_ISL_436469,UPMC Clinical Laboratory,"Microbial Genome Sequencing Center, Microbial Genomic Epidemiological Laboratory",Dan Snyder et al
EPI_ISL_436470,UPMC Clinical Laboratory,"Microbial Genome Sequencing Center, Microbial Genomic Epidemiological Laboratory",Dan Snyder et al
EPI_ISL_436471,UPMC Clinical Laboratory,"Microbial Genome Sequencing Center, Microbial Genomic Epidemiological Laboratory",Dan Snyder et al
EPI_ISL_436472,UPMC Clinical Laboratory,"Microbial Genome Sequencing Center, Microbial Genomic Epidemiological Laboratory",Dan Snyder et al
EPI_ISL_436473,UPMC Clinical Laboratory,"Microbial Genome Sequencing Center, Microbial Genomic Epidemiological Laboratory",Dan Snyder et al
EPI_ISL_436474,UPMC Clinical Laboratory,"Microbial Genome Sequencing Center, Microbial Genomic Epidemiological Laboratory",Dan Snyder et al
EPI_ISL_436475,UPMC Clinical Laboratory,"Microbial Genome Sequencing Center, Microbial Genomic Epidemiological Laboratory",Dan Snyder et al
EPI_ISL_436476,UPMC Clinical Laboratory,"Microbial Genome Sequencing Center, Microbial Genomic Epidemiological Laboratory",Dan Snyder et al
EPI_ISL_436477,UPMC Clinical Laboratory,"Microbial Genome Sequencing Center, Microbial Genomic Epidemiological Laboratory",Dan Snyder et al
EPI_ISL_436478,UPMC Clinical Laboratory,"Microbial Genome Sequencing Center, Microbial Genomic Epidemiological Laboratory",Dan Snyder et al
EPI_ISL_436479,UPMC Clinical Laboratory,"Microbial Genome Sequencing Center, Microbial Genomic Epidemiological Laboratory",Dan Snyder et al
EPI_ISL_436480,UPMC Clinical Laboratory,"Microbial Genome Sequencing Center, Microbial Genomic Epidemiological Laboratory",Dan Snyder et al
EPI_ISL_436481,UPMC Clinical Laboratory,"Microbial Genome Sequencing Center, Microbial Genomic Epidemiological Laboratory",Dan Snyder et al
EPI_ISL_436482,UPMC Clinical Laboratory,"Microbial Genome Sequencing Center, Microbial Genomic Epidemiological Laboratory",Dan Snyder et al
EPI_ISL_436483,UPMC Clinical Laboratory,"Microbial Genome Sequencing Center, Microbial Genomic Epidemiological Laboratory",Dan Snyder et al
EPI_ISL_436484,UPMC Clinical Laboratory,"Microbial Genome Sequencing Center, Microbial Genomic Epidemiological Laboratory",Dan Snyder et al
EPI_ISL_436485,UPMC Clinical Laboratory,"Microbial Genome Sequencing Center, Microbial Genomic Epidemiological Laboratory",Dan Snyder et al
EPI_ISL_436486,UPMC Clinical Laboratory,"Microbial Genome Sequencing Center, Microbial Genomic Epidemiological Laboratory",Dan Snyder et al
EPI_ISL_436487,UPMC Clinical Laboratory,"Microbial Genome Sequencing Center, Microbial Genomic Epidemiological Laboratory",Dan Snyder et al
EPI_ISL_436488,UPMC Clinical Laboratory,"Microbial Genome Sequencing Center, Microbial Genomic Epidemiological Laboratory",Dan Snyder et al
EPI_ISL_436489,UPMC Clinical Laboratory,"Microbial Genome Sequencing Center, Microbial Genomic Epidemiological Laboratory",Dan Snyder et al
EPI_ISL_436490,UPMC Clinical Laboratory,"Microbial Genome Sequencing Center, Microbial Genomic Epidemiological Laboratory",Dan Snyder et al
EPI_ISL_436491,UPMC Clinical Laboratory,"Microbial Genome Sequencing Center, Microbial Genomic Epidemiological Laboratory",Dan Snyder et al
EPI_ISL_436492,UPMC Clinical Laboratory,"Microbial Genome Sequencing Center, Microbial Genomic Epidemiological Laboratory",Dan Snyder et al
EPI_ISL_436493,UPMC Clinical Laboratory,"Microbial Genome Sequencing Center, Microbial Genomic Epidemiological Laboratory",Dan Snyder et al
EPI_ISL_436494,UPMC Clinical Laboratory,"Microbial Genome Sequencing Center, Microbial Genomic Epidemiological Laboratory",Dan Snyder et al
EPI_ISL_436495,UPMC Clinical Laboratory,"Microbial Genome Sequencing Center, Microbial Genomic Epidemiological Laboratory",Dan Snyder et al
EPI_ISL_436496,UPMC Clinical Laboratory,"Microbial Genome Sequencing Center, Microbial Genomic Epidemiological Laboratory",Dan Snyder et al
EPI_ISL_436497,UPMC Clinical Laboratory,"Microbial Genome Sequencing Center, Microbial Genomic Epidemiological Laboratory",Dan Snyder et al
EPI_ISL_436498,UPMC Clinical Laboratory,"Microbial Genome Sequencing Center, Microbial Genomic Epidemiological Laboratory",Dan Snyder et al
EPI_ISL_436499,UPMC Clinical Laboratory,"Microbial Genome Sequencing Center, Microbial Genomic Epidemiological Laboratory",Dan Snyder et al
EPI_ISL_436500,UPMC Clinical Laboratory,"Microbial Genome Sequencing Center, Microbial Genomic Epidemiological Laboratory",Dan Snyder et al
EPI_ISL_436501,UPMC Clinical Laboratory,"Microbial Genome Sequencing Center, Microbial Genomic Epidemiological Laboratory",Dan Snyder et al
EPI_ISL_436502,UPMC Clinical Laboratory,"Microbial Genome Sequencing Center, Microbial Genomic Epidemiological Laboratory",Dan Snyder et al
EPI_ISL_436503,UPMC Clinical Laboratory,"Microbial Genome Sequencing Center, Microbial Genomic Epidemiological Laboratory",Dan Snyder et al
EPI_ISL_467904,Quest Diagnostics,Quest Diagnostics,Anderson et al
EPI_ISL_424881,"PA Department of Health, Bureau of Laboratories","Pathogen Discovery, Respiratory Viruses Branch, Division of Viral Diseases, Centers for Disease Control and Prevention",Yan Li et al
EPI_ISL_424882,"PA Department of Health, Bureau of Laboratories","Pathogen Discovery, Respiratory Viruses Branch, Division of Viral Diseases, Centers for Disease Control and Prevention",Yan Li et al
EPI_ISL_424883,"PA Department of Health, Bureau of Laboratories","Pathogen Discovery, Respiratory Viruses Branch, Division of Viral Diseases, Centers for Disease Control and Prevention",Yan Li et al
EPI_ISL_426432,"PA Department of Health, Bureau of Laboratories","Pathogen Discovery, Respiratory Viruses Branch, Division of Viral Diseases, Centers for Disease Control and Prevention",Krista Queen et al
EPI_ISL_426433,"PA Department of Health, Bureau of Laboratories","Pathogen Discovery, Respiratory Viruses Branch, Division of Viral Diseases, Centers for Disease Control and Prevention",Krista Queen et al
EPI_ISL_426434,"PA Department of Health, Bureau of Laboratories","Pathogen Discovery, Respiratory Viruses Branch, Division of Viral Diseases, Centers for Disease Control and Prevention",Krista Queen et al
EPI_ISL_424884,"PA Department of Health, Bureau of Laboratories","Pathogen Discovery, Respiratory Viruses Branch, Division of Viral Diseases, Centers for Disease Control and Prevention",Yan Li et al
EPI_ISL_424885,"PA Department of Health, Bureau of Laboratories","Pathogen Discovery, Respiratory Viruses Branch, Division of Viral Diseases, Centers for Disease Control and Prevention",Yan Li et al
EPI_ISL_424886,"PA Department of Health, Bureau of Laboratories","Pathogen Discovery, Respiratory Viruses Branch, Division of Viral Diseases, Centers for Disease Control and Prevention",Yan Li et al
EPI_ISL_447845,PR - Biological and Chemical Emergencies Lab Office of Public Health Preparedness and Response,"Pathogen Discovery, Respiratory Viruses Branch, Division of Viral Diseases, Centers for Disease Control and Prevention",Krista Queen et al
EPI_ISL_419553,RI State Health Laboratories,"Pathogen Discovery, Respiratory Viruses Branch, Division of Viral Diseases, Centers for Disease Control and Prevention",Ying Tao et al
EPI_ISL_420795,RI State Health Laboratory,"Pathogen Discovery, Respiratory Viruses Branch, Division of Viral Diseases, Centers for Disease Control and Prevention",Krista Queen et al
EPI_ISL_424887,RI State Health Laboratories,"Pathogen Discovery, Respiratory Viruses Branch, Division of Viral Diseases, Centers for Disease Control and Prevention",Yan Li et al
EPI_ISL_426435,RI State Health Laboratories,"Pathogen Discovery, Respiratory Viruses Branch, Division of Viral Diseases, Centers for Disease Control and Prevention",Krista Queen et al
EPI_ISL_462991,Microbiology Division,Microbiology Division,Flores et al
EPI_ISL_424902,SC Dept of Health and Env. Control-Bureau of Laboratories,"Pathogen Discovery, Respiratory Viruses Branch, Division of Viral Diseases, Centers for Disease Control and Prevention",Ying Tao et al
EPI_ISL_424841,SC Dept of Health and Env. Control-Bureau of Laboratories,"Pathogen Discovery, Respiratory Viruses Branch, Division of Viral Diseases, Centers for Disease Control and Prevention",Yan Li et al
EPI_ISL_424903,SC Dept of Health and Env. Control-Bureau of Laboratories,"Pathogen Discovery, Respiratory Viruses Branch, Division of Viral Diseases, Centers for Disease Control and Prevention",Ying Tao et al
EPI_ISL_424904,SC Dept of Health and Env. Control-Bureau of Laboratories,"Pathogen Discovery, Respiratory Viruses Branch, Division of Viral Diseases, Centers for Disease Control and Prevention",Ying Tao et al
EPI_ISL_424905,SC Dept of Health and Env. Control-Bureau of Laboratories,"Pathogen Discovery, Respiratory Viruses Branch, Division of Viral Diseases, Centers for Disease Control and Prevention",Ying Tao et al
EPI_ISL_424842,SC Dept of Health and Env. Control-Bureau of Laboratories,"Pathogen Discovery, Respiratory Viruses Branch, Division of Viral Diseases, Centers for Disease Control and Prevention",Yan Li et al
EPI_ISL_424888,SC Dept of Health and Env. Control-Bureau of Laboratories,"Pathogen Discovery, Respiratory Viruses Branch, Division of Viral Diseases, Centers for Disease Control and Prevention",Yan Li et al
EPI_ISL_444995,Naval Health Research Center,Naval Medical Research Center Biological Defense Research Directorate,Logan Voegtly et al
EPI_ISL_444996,Naval Health Research Center,Naval Medical Research Center Biological Defense Research Directorate,Logan Voegtly et al
EPI_ISL_444997,Naval Health Research Center,Naval Medical Research Center Biological Defense Research Directorate,Logan Voegtly et al
EPI_ISL_467905,Quest Diagnostics,Quest Diagnostics,Anderson et al
EPI_ISL_454646,City of El Paso Department of Public Health Laboratory,"Pathogen Discovery, Respiratory Viruses Branch, Division of Viral Diseases, Centers for Disease Control and Prevention",Ying Tao et al
EPI_ISL_452105,Texas DSHS Lab Services,"Pathogen Discovery, Respiratory Viruses Branch, Division of Viral Diseases, Centers for Disease Control and Prevention",Yan Li et al
EPI_ISL_452112,Texas DSHS Lab Services,"Pathogen Discovery, Respiratory Viruses Branch, Division of Viral Diseases, Centers for Disease Control and Prevention",Yan Li et al
EPI_ISL_452115,Texas DSHS Lab Services,"Pathogen Discovery, Respiratory Viruses Branch, Division of Viral Diseases, Centers for Disease Control and Prevention",Yan Li et al
EPI_ISL_455992,LSUHS Emerging Viral Threat Laboratory,Microbial Genome Sequencing Center,John A. Vanchiere et al
EPI_ISL_434712,Houston Methodist Hospital,Houston Methodist Hospital,S. Wesley Long et al
EPI_ISL_434721,Houston Methodist Hospital,Houston Methodist Hospital,S. Wesley Long et al
EPI_ISL_434805,Houston Methodist Hospital,Houston Methodist Hospital,S. Wesley Long et al
EPI_ISL_434806,Houston Methodist Hospital,Houston Methodist Hospital,S. Wesley Long et al
EPI_ISL_434807,Houston Methodist Hospital,Houston Methodist Hospital,S. Wesley Long et al
EPI_ISL_434808,Houston Methodist Hospital,Houston Methodist Hospital,S. Wesley Long et al
EPI_ISL_434809,Houston Methodist Hospital,Houston Methodist Hospital,S. Wesley Long et al
EPI_ISL_434810,Houston Methodist Hospital,Houston Methodist Hospital,S. Wesley Long et al
EPI_ISL_434811,Houston Methodist Hospital,Houston Methodist Hospital,S. Wesley Long et al
EPI_ISL_434722,Houston Methodist Hospital,Houston Methodist Hospital,S. Wesley Long et al
EPI_ISL_434812,Houston Methodist Hospital,Houston Methodist Hospital,S. Wesley Long et al
EPI_ISL_434813,Houston Methodist Hospital,Houston Methodist Hospital,S. Wesley Long et al
EPI_ISL_434814,Houston Methodist Hospital,Houston Methodist Hospital,S. Wesley Long et al
EPI_ISL_434815,Houston Methodist Hospital,Houston Methodist Hospital,S. Wesley Long et al
EPI_ISL_434816,Houston Methodist Hospital,Houston Methodist Hospital,S. Wesley Long et al
EPI_ISL_434817,Houston Methodist Hospital,Houston Methodist Hospital,S. Wesley Long et al
EPI_ISL_434818,Houston Methodist Hospital,Houston Methodist Hospital,S. Wesley Long et al
EPI_ISL_434819,Houston Methodist Hospital,Houston Methodist Hospital,S. Wesley Long et al
EPI_ISL_434820,Houston Methodist Hospital,Houston Methodist Hospital,S. Wesley Long et al
EPI_ISL_434723,Houston Methodist Hospital,Houston Methodist Hospital,S. Wesley Long et al
EPI_ISL_434821,Houston Methodist Hospital,Houston Methodist Hospital,S. Wesley Long et al
EPI_ISL_434822,Houston Methodist Hospital,Houston Methodist Hospital,S. Wesley Long et al
EPI_ISL_434823,Houston Methodist Hospital,Houston Methodist Hospital,S. Wesley Long et al
EPI_ISL_434824,Houston Methodist Hospital,Houston Methodist Hospital,S. Wesley Long et al
EPI_ISL_434825,Houston Methodist Hospital,Houston Methodist Hospital,S. Wesley Long et al
EPI_ISL_434826,Houston Methodist Hospital,Houston Methodist Hospital,S. Wesley Long et al
EPI_ISL_434827,Houston Methodist Hospital,Houston Methodist Hospital,S. Wesley Long et al
EPI_ISL_434828,Houston Methodist Hospital,Houston Methodist Hospital,S. Wesley Long et al
EPI_ISL_434829,Houston Methodist Hospital,Houston Methodist Hospital,S. Wesley Long et al
EPI_ISL_434830,Houston Methodist Hospital,Houston Methodist Hospital,S. Wesley Long et al
EPI_ISL_434831,Houston Methodist Hospital,Houston Methodist Hospital,S. Wesley Long et al
EPI_ISL_434832,Houston Methodist Hospital,Houston Methodist Hospital,S. Wesley Long et al
EPI_ISL_434833,Houston Methodist Hospital,Houston Methodist Hospital,S. Wesley Long et al
EPI_ISL_434834,Houston Methodist Hospital,Houston Methodist Hospital,S. Wesley Long et al
EPI_ISL_434835,Houston Methodist Hospital,Houston Methodist Hospital,S. Wesley Long et al
EPI_ISL_434836,Houston Methodist Hospital,Houston Methodist Hospital,S. Wesley Long et al
EPI_ISL_434837,Houston Methodist Hospital,Houston Methodist Hospital,S. Wesley Long et al
EPI_ISL_434838,Houston Methodist Hospital,Houston Methodist Hospital,S. Wesley Long et al
EPI_ISL_434724,Houston Methodist Hospital,Houston Methodist Hospital,S. Wesley Long et al
EPI_ISL_434839,Houston Methodist Hospital,Houston Methodist Hospital,S. Wesley Long et al
EPI_ISL_434840,Houston Methodist Hospital,Houston Methodist Hospital,S. Wesley Long et al
EPI_ISL_434841,Houston Methodist Hospital,Houston Methodist Hospital,S. Wesley Long et al
EPI_ISL_434842,Houston Methodist Hospital,Houston Methodist Hospital,S. Wesley Long et al
EPI_ISL_434843,Houston Methodist Hospital,Houston Methodist Hospital,S. Wesley Long et al
EPI_ISL_434844,Houston Methodist Hospital,Houston Methodist Hospital,S. Wesley Long et al
EPI_ISL_434845,Houston Methodist Hospital,Houston Methodist Hospital,S. Wesley Long et al
EPI_ISL_434846,Houston Methodist Hospital,Houston Methodist Hospital,S. Wesley Long et al
EPI_ISL_434847,Houston Methodist Hospital,Houston Methodist Hospital,S. Wesley Long et al
EPI_ISL_434848,Houston Methodist Hospital,Houston Methodist Hospital,S. Wesley Long et al
EPI_ISL_434725,Houston Methodist Hospital,Houston Methodist Hospital,S. Wesley Long et al
EPI_ISL_434849,Houston Methodist Hospital,Houston Methodist Hospital,S. Wesley Long et al
EPI_ISL_434850,Houston Methodist Hospital,Houston Methodist Hospital,S. Wesley Long et al
EPI_ISL_434851,Houston Methodist Hospital,Houston Methodist Hospital,S. Wesley Long et al
EPI_ISL_434852,Houston Methodist Hospital,Houston Methodist Hospital,S. Wesley Long et al
EPI_ISL_434853,Houston Methodist Hospital,Houston Methodist Hospital,S. Wesley Long et al
EPI_ISL_434854,Houston Methodist Hospital,Houston Methodist Hospital,S. Wesley Long et al
EPI_ISL_434855,Houston Methodist Hospital,Houston Methodist Hospital,S. Wesley Long et al
EPI_ISL_434856,Houston Methodist Hospital,Houston Methodist Hospital,S. Wesley Long et al
EPI_ISL_434857,Houston Methodist Hospital,Houston Methodist Hospital,S. Wesley Long et al
EPI_ISL_434858,Houston Methodist Hospital,Houston Methodist Hospital,S. Wesley Long et al
EPI_ISL_434726,Houston Methodist Hospital,Houston Methodist Hospital,S. Wesley Long et al
EPI_ISL_434859,Houston Methodist Hospital,Houston Methodist Hospital,S. Wesley Long et al
EPI_ISL_434727,Houston Methodist Hospital,Houston Methodist Hospital,S. Wesley Long et al
EPI_ISL_434728,Houston Methodist Hospital,Houston Methodist Hospital,S. Wesley Long et al
EPI_ISL_434860,Houston Methodist Hospital,Houston Methodist Hospital,S. Wesley Long et al
EPI_ISL_434861,Houston Methodist Hospital,Houston Methodist Hospital,S. Wesley Long et al
EPI_ISL_434862,Houston Methodist Hospital,Houston Methodist Hospital,S. Wesley Long et al
EPI_ISL_434863,Houston Methodist Hospital,Houston Methodist Hospital,S. Wesley Long et al
EPI_ISL_434864,Houston Methodist Hospital,Houston Methodist Hospital,S. Wesley Long et al
EPI_ISL_434865,Houston Methodist Hospital,Houston Methodist Hospital,S. Wesley Long et al
EPI_ISL_434729,Houston Methodist Hospital,Houston Methodist Hospital,S. Wesley Long et al
EPI_ISL_434866,Houston Methodist Hospital,Houston Methodist Hospital,S. Wesley Long et al
EPI_ISL_434867,Houston Methodist Hospital,Houston Methodist Hospital,S. Wesley Long et al
EPI_ISL_434868,Houston Methodist Hospital,Houston Methodist Hospital,S. Wesley Long et al
EPI_ISL_434869,Houston Methodist Hospital,Houston Methodist Hospital,S. Wesley Long et al
EPI_ISL_434870,Houston Methodist Hospital,Houston Methodist Hospital,S. Wesley Long et al
EPI_ISL_434871,Houston Methodist Hospital,Houston Methodist Hospital,S. Wesley Long et al
EPI_ISL_434872,Houston Methodist Hospital,Houston Methodist Hospital,S. Wesley Long et al
EPI_ISL_434873,Houston Methodist Hospital,Houston Methodist Hospital,S. Wesley Long et al
EPI_ISL_434874,Houston Methodist Hospital,Houston Methodist Hospital,S. Wesley Long et al
EPI_ISL_434713,Houston Methodist Hospital,Houston Methodist Hospital,S. Wesley Long et al
EPI_ISL_434730,Houston Methodist Hospital,Houston Methodist Hospital,S. Wesley Long et al
EPI_ISL_434875,Houston Methodist Hospital,Houston Methodist Hospital,S. Wesley Long et al
EPI_ISL_434876,Houston Methodist Hospital,Houston Methodist Hospital,S. Wesley Long et al
EPI_ISL_434877,Houston Methodist Hospital,Houston Methodist Hospital,S. Wesley Long et al
EPI_ISL_434878,Houston Methodist Hospital,Houston Methodist Hospital,S. Wesley Long et al
EPI_ISL_434879,Houston Methodist Hospital,Houston Methodist Hospital,S. Wesley Long et al
EPI_ISL_434880,Houston Methodist Hospital,Houston Methodist Hospital,S. Wesley Long et al
EPI_ISL_434881,Houston Methodist Hospital,Houston Methodist Hospital,S. Wesley Long et al
EPI_ISL_434882,Houston Methodist Hospital,Houston Methodist Hospital,S. Wesley Long et al
EPI_ISL_434883,Houston Methodist Hospital,Houston Methodist Hospital,S. Wesley Long et al
EPI_ISL_434884,Houston Methodist Hospital,Houston Methodist Hospital,S. Wesley Long et al
EPI_ISL_434731,Houston Methodist Hospital,Houston Methodist Hospital,S. Wesley Long et al
EPI_ISL_434885,Houston Methodist Hospital,Houston Methodist Hospital,S. Wesley Long et al
EPI_ISL_434886,Houston Methodist Hospital,Houston Methodist Hospital,S. Wesley Long et al
EPI_ISL_434887,Houston Methodist Hospital,Houston Methodist Hospital,S. Wesley Long et al
EPI_ISL_434888,Houston Methodist Hospital,Houston Methodist Hospital,S. Wesley Long et al
EPI_ISL_434889,Houston Methodist Hospital,Houston Methodist Hospital,S. Wesley Long et al
EPI_ISL_434732,Houston Methodist Hospital,Houston Methodist Hospital,S. Wesley Long et al
EPI_ISL_434733,Houston Methodist Hospital,Houston Methodist Hospital,S. Wesley Long et al
EPI_ISL_434890,Houston Methodist Hospital,Houston Methodist Hospital,S. Wesley Long et al
EPI_ISL_434891,Houston Methodist Hospital,Houston Methodist Hospital,S. Wesley Long et al
EPI_ISL_434734,Houston Methodist Hospital,Houston Methodist Hospital,S. Wesley Long et al
EPI_ISL_434735,Houston Methodist Hospital,Houston Methodist Hospital,S. Wesley Long et al
EPI_ISL_434892,Houston Methodist Hospital,Houston Methodist Hospital,S. Wesley Long et al
EPI_ISL_434893,Houston Methodist Hospital,Houston Methodist Hospital,S. Wesley Long et al
EPI_ISL_434894,Houston Methodist Hospital,Houston Methodist Hospital,S. Wesley Long et al
EPI_ISL_434895,Houston Methodist Hospital,Houston Methodist Hospital,S. Wesley Long et al
EPI_ISL_434896,Houston Methodist Hospital,Houston Methodist Hospital,S. Wesley Long et al
EPI_ISL_434897,Houston Methodist Hospital,Houston Methodist Hospital,S. Wesley Long et al
EPI_ISL_434898,Houston Methodist Hospital,Houston Methodist Hospital,S. Wesley Long et al
EPI_ISL_434736,Houston Methodist Hospital,Houston Methodist Hospital,S. Wesley Long et al
EPI_ISL_434899,Houston Methodist Hospital,Houston Methodist Hospital,S. Wesley Long et al
EPI_ISL_434900,Houston Methodist Hospital,Houston Methodist Hospital,S. Wesley Long et al
EPI_ISL_434901,Houston Methodist Hospital,Houston Methodist Hospital,S. Wesley Long et al
EPI_ISL_434902,Houston Methodist Hospital,Houston Methodist Hospital,S. Wesley Long et al
EPI_ISL_434903,Houston Methodist Hospital,Houston Methodist Hospital,S. Wesley Long et al
EPI_ISL_434904,Houston Methodist Hospital,Houston Methodist Hospital,S. Wesley Long et al
EPI_ISL_434905,Houston Methodist Hospital,Houston Methodist Hospital,S. Wesley Long et al
EPI_ISL_434906,Houston Methodist Hospital,Houston Methodist Hospital,S. Wesley Long et al
EPI_ISL_434907,Houston Methodist Hospital,Houston Methodist Hospital,S. Wesley Long et al
EPI_ISL_434737,Houston Methodist Hospital,Houston Methodist Hospital,S. Wesley Long et al
EPI_ISL_434908,Houston Methodist Hospital,Houston Methodist Hospital,S. Wesley Long et al
EPI_ISL_434909,Houston Methodist Hospital,Houston Methodist Hospital,S. Wesley Long et al
EPI_ISL_434910,Houston Methodist Hospital,Houston Methodist Hospital,S. Wesley Long et al
EPI_ISL_434911,Houston Methodist Hospital,Houston Methodist Hospital,S. Wesley Long et al
EPI_ISL_434912,Houston Methodist Hospital,Houston Methodist Hospital,S. Wesley Long et al
EPI_ISL_434913,Houston Methodist Hospital,Houston Methodist Hospital,S. Wesley Long et al
EPI_ISL_434914,Houston Methodist Hospital,Houston Methodist Hospital,S. Wesley Long et al
EPI_ISL_434915,Houston Methodist Hospital,Houston Methodist Hospital,S. Wesley Long et al
EPI_ISL_434738,Houston Methodist Hospital,Houston Methodist Hospital,S. Wesley Long et al
EPI_ISL_434916,Houston Methodist Hospital,Houston Methodist Hospital,S. Wesley Long et al
EPI_ISL_434917,Houston Methodist Hospital,Houston Methodist Hospital,S. Wesley Long et al
EPI_ISL_434918,Houston Methodist Hospital,Houston Methodist Hospital,S. Wesley Long et al
EPI_ISL_434919,Houston Methodist Hospital,Houston Methodist Hospital,S. Wesley Long et al
EPI_ISL_434920,Houston Methodist Hospital,Houston Methodist Hospital,S. Wesley Long et al
EPI_ISL_434921,Houston Methodist Hospital,Houston Methodist Hospital,S. Wesley Long et al
EPI_ISL_434922,Houston Methodist Hospital,Houston Methodist Hospital,S. Wesley Long et al
EPI_ISL_434714,Houston Methodist Hospital,Houston Methodist Hospital,S. Wesley Long et al
EPI_ISL_434739,Houston Methodist Hospital,Houston Methodist Hospital,S. Wesley Long et al
EPI_ISL_434923,Houston Methodist Hospital,Houston Methodist Hospital,S. Wesley Long et al
EPI_ISL_434924,Houston Methodist Hospital,Houston Methodist Hospital,S. Wesley Long et al
EPI_ISL_434925,Houston Methodist Hospital,Houston Methodist Hospital,S. Wesley Long et al
EPI_ISL_434926,Houston Methodist Hospital,Houston Methodist Hospital,S. Wesley Long et al
EPI_ISL_434927,Houston Methodist Hospital,Houston Methodist Hospital,S. Wesley Long et al
EPI_ISL_434740,Houston Methodist Hospital,Houston Methodist Hospital,S. Wesley Long et al
EPI_ISL_434928,Houston Methodist Hospital,Houston Methodist Hospital,S. Wesley Long et al
EPI_ISL_434929,Houston Methodist Hospital,Houston Methodist Hospital,S. Wesley Long et al
EPI_ISL_434930,Houston Methodist Hospital,Houston Methodist Hospital,S. Wesley Long et al
EPI_ISL_434931,Houston Methodist Hospital,Houston Methodist Hospital,S. Wesley Long et al
EPI_ISL_434932,Houston Methodist Hospital,Houston Methodist Hospital,S. Wesley Long et al
EPI_ISL_434933,Houston Methodist Hospital,Houston Methodist Hospital,S. Wesley Long et al
EPI_ISL_434934,Houston Methodist Hospital,Houston Methodist Hospital,S. Wesley Long et al
EPI_ISL_434935,Houston Methodist Hospital,Houston Methodist Hospital,S. Wesley Long et al
EPI_ISL_434936,Houston Methodist Hospital,Houston Methodist Hospital,S. Wesley Long et al
EPI_ISL_434937,Houston Methodist Hospital,Houston Methodist Hospital,S. Wesley Long et al
EPI_ISL_434938,Houston Methodist Hospital,Houston Methodist Hospital,S. Wesley Long et al
EPI_ISL_434939,Houston Methodist Hospital,Houston Methodist Hospital,S. Wesley Long et al
EPI_ISL_434940,Houston Methodist Hospital,Houston Methodist Hospital,S. Wesley Long et al
EPI_ISL_434742,Houston Methodist Hospital,Houston Methodist Hospital,S. Wesley Long et al
EPI_ISL_434743,Houston Methodist Hospital,Houston Methodist Hospital,S. Wesley Long et al
EPI_ISL_434941,Houston Methodist Hospital,Houston Methodist Hospital,S. Wesley Long et al
EPI_ISL_434942,Houston Methodist Hospital,Houston Methodist Hospital,S. Wesley Long et al
EPI_ISL_434943,Houston Methodist Hospital,Houston Methodist Hospital,S. Wesley Long et al
EPI_ISL_434744,Houston Methodist Hospital,Houston Methodist Hospital,S. Wesley Long et al
EPI_ISL_434944,Houston Methodist Hospital,Houston Methodist Hospital,S. Wesley Long et al
EPI_ISL_434945,Houston Methodist Hospital,Houston Methodist Hospital,S. Wesley Long et al
EPI_ISL_434946,Houston Methodist Hospital,Houston Methodist Hospital,S. Wesley Long et al
EPI_ISL_434947,Houston Methodist Hospital,Houston Methodist Hospital,S. Wesley Long et al
EPI_ISL_434948,Houston Methodist Hospital,Houston Methodist Hospital,S. Wesley Long et al
EPI_ISL_434949,Houston Methodist Hospital,Houston Methodist Hospital,S. Wesley Long et al
EPI_ISL_434950,Houston Methodist Hospital,Houston Methodist Hospital,S. Wesley Long et al
EPI_ISL_434951,Houston Methodist Hospital,Houston Methodist Hospital,S. Wesley Long et al
EPI_ISL_434952,Houston Methodist Hospital,Houston Methodist Hospital,S. Wesley Long et al
EPI_ISL_434745,Houston Methodist Hospital,Houston Methodist Hospital,S. Wesley Long et al
EPI_ISL_434953,Houston Methodist Hospital,Houston Methodist Hospital,S. Wesley Long et al
EPI_ISL_434954,Houston Methodist Hospital,Houston Methodist Hospital,S. Wesley Long et al
EPI_ISL_434955,Houston Methodist Hospital,Houston Methodist Hospital,S. Wesley Long et al
EPI_ISL_434956,Houston Methodist Hospital,Houston Methodist Hospital,S. Wesley Long et al
EPI_ISL_434957,Houston Methodist Hospital,Houston Methodist Hospital,S. Wesley Long et al
EPI_ISL_434958,Houston Methodist Hospital,Houston Methodist Hospital,S. Wesley Long et al
EPI_ISL_434959,Houston Methodist Hospital,Houston Methodist Hospital,S. Wesley Long et al
EPI_ISL_434960,Houston Methodist Hospital,Houston Methodist Hospital,S. Wesley Long et al
EPI_ISL_434746,Houston Methodist Hospital,Houston Methodist Hospital,S. Wesley Long et al
EPI_ISL_434961,Houston Methodist Hospital,Houston Methodist Hospital,S. Wesley Long et al
EPI_ISL_434962,Houston Methodist Hospital,Houston Methodist Hospital,S. Wesley Long et al
EPI_ISL_434963,Houston Methodist Hospital,Houston Methodist Hospital,S. Wesley Long et al
EPI_ISL_434964,Houston Methodist Hospital,Houston Methodist Hospital,S. Wesley Long et al
EPI_ISL_434965,Houston Methodist Hospital,Houston Methodist Hospital,S. Wesley Long et al
EPI_ISL_434966,Houston Methodist Hospital,Houston Methodist Hospital,S. Wesley Long et al
EPI_ISL_434967,Houston Methodist Hospital,Houston Methodist Hospital,S. Wesley Long et al
EPI_ISL_434747,Houston Methodist Hospital,Houston Methodist Hospital,S. Wesley Long et al
EPI_ISL_434968,Houston Methodist Hospital,Houston Methodist Hospital,S. Wesley Long et al
EPI_ISL_434969,Houston Methodist Hospital,Houston Methodist Hospital,S. Wesley Long et al
EPI_ISL_434970,Houston Methodist Hospital,Houston Methodist Hospital,S. Wesley Long et al
EPI_ISL_434971,Houston Methodist Hospital,Houston Methodist Hospital,S. Wesley Long et al
EPI_ISL_434972,Houston Methodist Hospital,Houston Methodist Hospital,S. Wesley Long et al
EPI_ISL_434973,Houston Methodist Hospital,Houston Methodist Hospital,S. Wesley Long et al
EPI_ISL_434974,Houston Methodist Hospital,Houston Methodist Hospital,S. Wesley Long et al
EPI_ISL_434975,Houston Methodist Hospital,Houston Methodist Hospital,S. Wesley Long et al
EPI_ISL_434976,Houston Methodist Hospital,Houston Methodist Hospital,S. Wesley Long et al
EPI_ISL_434748,Houston Methodist Hospital,Houston Methodist Hospital,S. Wesley Long et al
EPI_ISL_434977,Houston Methodist Hospital,Houston Methodist Hospital,S. Wesley Long et al
EPI_ISL_434978,Houston Methodist Hospital,Houston Methodist Hospital,S. Wesley Long et al
EPI_ISL_434979,Houston Methodist Hospital,Houston Methodist Hospital,S. Wesley Long et al
EPI_ISL_434980,Houston Methodist Hospital,Houston Methodist Hospital,S. Wesley Long et al
EPI_ISL_434981,Houston Methodist Hospital,Houston Methodist Hospital,S. Wesley Long et al
EPI_ISL_434982,Houston Methodist Hospital,Houston Methodist Hospital,S. Wesley Long et al
EPI_ISL_434983,Houston Methodist Hospital,Houston Methodist Hospital,S. Wesley Long et al
EPI_ISL_434984,Houston Methodist Hospital,Houston Methodist Hospital,S. Wesley Long et al
EPI_ISL_434985,Houston Methodist Hospital,Houston Methodist Hospital,S. Wesley Long et al
EPI_ISL_434986,Houston Methodist Hospital,Houston Methodist Hospital,S. Wesley Long et al
EPI_ISL_434715,Houston Methodist Hospital,Houston Methodist Hospital,S. Wesley Long et al
EPI_ISL_434749,Houston Methodist Hospital,Houston Methodist Hospital,S. Wesley Long et al
EPI_ISL_434987,Houston Methodist Hospital,Houston Methodist Hospital,S. Wesley Long et al
EPI_ISL_434988,Houston Methodist Hospital,Houston Methodist Hospital,S. Wesley Long et al
EPI_ISL_434989,Houston Methodist Hospital,Houston Methodist Hospital,S. Wesley Long et al
EPI_ISL_434990,Houston Methodist Hospital,Houston Methodist Hospital,S. Wesley Long et al
EPI_ISL_434991,Houston Methodist Hospital,Houston Methodist Hospital,S. Wesley Long et al
EPI_ISL_434992,Houston Methodist Hospital,Houston Methodist Hospital,S. Wesley Long et al
EPI_ISL_434993,Houston Methodist Hospital,Houston Methodist Hospital,S. Wesley Long et al
EPI_ISL_434994,Houston Methodist Hospital,Houston Methodist Hospital,S. Wesley Long et al
EPI_ISL_434995,Houston Methodist Hospital,Houston Methodist Hospital,S. Wesley Long et al
EPI_ISL_434750,Houston Methodist Hospital,Houston Methodist Hospital,S. Wesley Long et al
EPI_ISL_434996,Houston Methodist Hospital,Houston Methodist Hospital,S. Wesley Long et al
EPI_ISL_434997,Houston Methodist Hospital,Houston Methodist Hospital,S. Wesley Long et al
EPI_ISL_434998,Houston Methodist Hospital,Houston Methodist Hospital,S. Wesley Long et al
EPI_ISL_434999,Houston Methodist Hospital,Houston Methodist Hospital,S. Wesley Long et al
EPI_ISL_435000,Houston Methodist Hospital,Houston Methodist Hospital,S. Wesley Long et al
EPI_ISL_435001,Houston Methodist Hospital,Houston Methodist Hospital,S. Wesley Long et al
EPI_ISL_435002,Houston Methodist Hospital,Houston Methodist Hospital,S. Wesley Long et al
EPI_ISL_434751,Houston Methodist Hospital,Houston Methodist Hospital,S. Wesley Long et al
EPI_ISL_435003,Houston Methodist Hospital,Houston Methodist Hospital,S. Wesley Long et al
EPI_ISL_435004,Houston Methodist Hospital,Houston Methodist Hospital,S. Wesley Long et al
EPI_ISL_435005,Houston Methodist Hospital,Houston Methodist Hospital,S. Wesley Long et al
EPI_ISL_435006,Houston Methodist Hospital,Houston Methodist Hospital,S. Wesley Long et al
EPI_ISL_435007,Houston Methodist Hospital,Houston Methodist Hospital,S. Wesley Long et al
EPI_ISL_435008,Houston Methodist Hospital,Houston Methodist Hospital,S. Wesley Long et al
EPI_ISL_435009,Houston Methodist Hospital,Houston Methodist Hospital,S. Wesley Long et al
EPI_ISL_435010,Houston Methodist Hospital,Houston Methodist Hospital,S. Wesley Long et al
EPI_ISL_435011,Houston Methodist Hospital,Houston Methodist Hospital,S. Wesley Long et al
EPI_ISL_435012,Houston Methodist Hospital,Houston Methodist Hospital,S. Wesley Long et al
EPI_ISL_434752,Houston Methodist Hospital,Houston Methodist Hospital,S. Wesley Long et al
EPI_ISL_435013,Houston Methodist Hospital,Houston Methodist Hospital,S. Wesley Long et al
EPI_ISL_435014,Houston Methodist Hospital,Houston Methodist Hospital,S. Wesley Long et al
EPI_ISL_435015,Houston Methodist Hospital,Houston Methodist Hospital,S. Wesley Long et al
EPI_ISL_435016,Houston Methodist Hospital,Houston Methodist Hospital,S. Wesley Long et al
EPI_ISL_435017,Houston Methodist Hospital,Houston Methodist Hospital,S. Wesley Long et al
EPI_ISL_435018,Houston Methodist Hospital,Houston Methodist Hospital,S. Wesley Long et al
EPI_ISL_435019,Houston Methodist Hospital,Houston Methodist Hospital,S. Wesley Long et al
EPI_ISL_435020,Houston Methodist Hospital,Houston Methodist Hospital,S. Wesley Long et al
EPI_ISL_435021,Houston Methodist Hospital,Houston Methodist Hospital,S. Wesley Long et al
EPI_ISL_435022,Houston Methodist Hospital,Houston Methodist Hospital,S. Wesley Long et al
EPI_ISL_434753,Houston Methodist Hospital,Houston Methodist Hospital,S. Wesley Long et al
EPI_ISL_435023,Houston Methodist Hospital,Houston Methodist Hospital,S. Wesley Long et al
EPI_ISL_435024,Houston Methodist Hospital,Houston Methodist Hospital,S. Wesley Long et al
EPI_ISL_435025,Houston Methodist Hospital,Houston Methodist Hospital,S. Wesley Long et al
EPI_ISL_435026,Houston Methodist Hospital,Houston Methodist Hospital,S. Wesley Long et al
EPI_ISL_435027,Houston Methodist Hospital,Houston Methodist Hospital,S. Wesley Long et al
EPI_ISL_435028,Houston Methodist Hospital,Houston Methodist Hospital,S. Wesley Long et al
EPI_ISL_434754,Houston Methodist Hospital,Houston Methodist Hospital,S. Wesley Long et al
EPI_ISL_435029,Houston Methodist Hospital,Houston Methodist Hospital,S. Wesley Long et al
EPI_ISL_435030,Houston Methodist Hospital,Houston Methodist Hospital,S. Wesley Long et al
EPI_ISL_435031,Houston Methodist Hospital,Houston Methodist Hospital,S. Wesley Long et al
EPI_ISL_434755,Houston Methodist Hospital,Houston Methodist Hospital,S. Wesley Long et al
EPI_ISL_434756,Houston Methodist Hospital,Houston Methodist Hospital,S. Wesley Long et al
EPI_ISL_434757,Houston Methodist Hospital,Houston Methodist Hospital,S. Wesley Long et al
EPI_ISL_434758,Houston Methodist Hospital,Houston Methodist Hospital,S. Wesley Long et al
EPI_ISL_434716,Houston Methodist Hospital,Houston Methodist Hospital,S. Wesley Long et al
EPI_ISL_434759,Houston Methodist Hospital,Houston Methodist Hospital,S. Wesley Long et al
EPI_ISL_434760,Houston Methodist Hospital,Houston Methodist Hospital,S. Wesley Long et al
EPI_ISL_434761,Houston Methodist Hospital,Houston Methodist Hospital,S. Wesley Long et al
EPI_ISL_434762,Houston Methodist Hospital,Houston Methodist Hospital,S. Wesley Long et al
EPI_ISL_434764,Houston Methodist Hospital,Houston Methodist Hospital,S. Wesley Long et al
EPI_ISL_434766,Houston Methodist Hospital,Houston Methodist Hospital,S. Wesley Long et al
EPI_ISL_434768,Houston Methodist Hospital,Houston Methodist Hospital,S. Wesley Long et al
EPI_ISL_434717,Houston Methodist Hospital,Houston Methodist Hospital,S. Wesley Long et al
EPI_ISL_434769,Houston Methodist Hospital,Houston Methodist Hospital,S. Wesley Long et al
EPI_ISL_434770,Houston Methodist Hospital,Houston Methodist Hospital,S. Wesley Long et al
EPI_ISL_434772,Houston Methodist Hospital,Houston Methodist Hospital,S. Wesley Long et al
EPI_ISL_434775,Houston Methodist Hospital,Houston Methodist Hospital,S. Wesley Long et al
EPI_ISL_434776,Houston Methodist Hospital,Houston Methodist Hospital,S. Wesley Long et al
EPI_ISL_434777,Houston Methodist Hospital,Houston Methodist Hospital,S. Wesley Long et al
EPI_ISL_434718,Houston Methodist Hospital,Houston Methodist Hospital,S. Wesley Long et al
EPI_ISL_434780,Houston Methodist Hospital,Houston Methodist Hospital,S. Wesley Long et al
EPI_ISL_434781,Houston Methodist Hospital,Houston Methodist Hospital,S. Wesley Long et al
EPI_ISL_434782,Houston Methodist Hospital,Houston Methodist Hospital,S. Wesley Long et al
EPI_ISL_434783,Houston Methodist Hospital,Houston Methodist Hospital,S. Wesley Long et al
EPI_ISL_434784,Houston Methodist Hospital,Houston Methodist Hospital,S. Wesley Long et al
EPI_ISL_434785,Houston Methodist Hospital,Houston Methodist Hospital,S. Wesley Long et al
EPI_ISL_434786,Houston Methodist Hospital,Houston Methodist Hospital,S. Wesley Long et al
EPI_ISL_434787,Houston Methodist Hospital,Houston Methodist Hospital,S. Wesley Long et al
EPI_ISL_434788,Houston Methodist Hospital,Houston Methodist Hospital,S. Wesley Long et al
EPI_ISL_434719,Houston Methodist Hospital,Houston Methodist Hospital,S. Wesley Long et al
EPI_ISL_434789,Houston Methodist Hospital,Houston Methodist Hospital,S. Wesley Long et al
EPI_ISL_434790,Houston Methodist Hospital,Houston Methodist Hospital,S. Wesley Long et al
EPI_ISL_434791,Houston Methodist Hospital,Houston Methodist Hospital,S. Wesley Long et al
EPI_ISL_434792,Houston Methodist Hospital,Houston Methodist Hospital,S. Wesley Long et al
EPI_ISL_434793,Houston Methodist Hospital,Houston Methodist Hospital,S. Wesley Long et al
EPI_ISL_434794,Houston Methodist Hospital,Houston Methodist Hospital,S. Wesley Long et al
EPI_ISL_434795,Houston Methodist Hospital,Houston Methodist Hospital,S. Wesley Long et al
EPI_ISL_434720,Houston Methodist Hospital,Houston Methodist Hospital,S. Wesley Long et al
EPI_ISL_434796,Houston Methodist Hospital,Houston Methodist Hospital,S. Wesley Long et al
EPI_ISL_434797,Houston Methodist Hospital,Houston Methodist Hospital,S. Wesley Long et al
EPI_ISL_434798,Houston Methodist Hospital,Houston Methodist Hospital,S. Wesley Long et al
EPI_ISL_434799,Houston Methodist Hospital,Houston Methodist Hospital,S. Wesley Long et al
EPI_ISL_434800,Houston Methodist Hospital,Houston Methodist Hospital,S. Wesley Long et al
EPI_ISL_434801,Houston Methodist Hospital,Houston Methodist Hospital,S. Wesley Long et al
EPI_ISL_434802,Houston Methodist Hospital,Houston Methodist Hospital,S. Wesley Long et al
EPI_ISL_434803,Houston Methodist Hospital,Houston Methodist Hospital,S. Wesley Long et al
EPI_ISL_434804,Houston Methodist Hospital,Houston Methodist Hospital,S. Wesley Long et al
EPI_ISL_467906,Quest Diagnostics,Quest Diagnostics,Anderson et al
EPI_ISL_467907,Quest Diagnostics,Quest Diagnostics,Anderson et al
EPI_ISL_467908,Quest Diagnostics,Quest Diagnostics,Anderson et al
EPI_ISL_411956,Texas Department of State Health Services,"Pathogen Discovery, Respiratory Viruses Branch, Division of Viral Diseases, Centers for Disease Control and Prevention",Krista Queen et al
EPI_ISL_420796,Texas DSHS Lab Services,"Pathogen Discovery, Respiratory Viruses Branch, Division of Viral Diseases, Centers for Disease Control and Prevention",Krista Queen et al
EPI_ISL_420797,Texas DSHS Lab Services,"Pathogen Discovery, Respiratory Viruses Branch, Division of Viral Diseases, Centers for Disease Control and Prevention",Krista Queen et al
EPI_ISL_420798,Texas DSHS Lab Services,"Pathogen Discovery, Respiratory Viruses Branch, Division of Viral Diseases, Centers for Disease Control and Prevention",Krista Queen et al
EPI_ISL_444022,Baylor College of Medicine,Baylor College of Medicine: HGSC,Vasanthi Avadhanula et al
EPI_ISL_445078,Baylor College of Medicine,Baylor College of Medicine: HGSC,Vasanthi Avadhanula et al
EPI_ISL_445079,Baylor College of Medicine,Baylor College of Medicine: HGSC,Vasanthi Avadhanula et al
EPI_ISL_445080,Baylor College of Medicine,Baylor College of Medicine: HGSC,Vasanthi Avadhanula et al
EPI_ISL_445081,Baylor College of Medicine,Baylor College of Medicine: HGSC,Vasanthi Avadhanula et al
EPI_ISL_445082,Baylor College of Medicine,Baylor College of Medicine: HGSC,Vasanthi Avadhanula et al
EPI_ISL_445083,Baylor College of Medicine,Baylor College of Medicine: HGSC,Vasanthi Avadhanula et al
EPI_ISL_445084,Baylor College of Medicine,Baylor College of Medicine: HGSC,Vasanthi Avadhanula et al
EPI_ISL_456656,American Type Culture Collection Inc. (ATCC),American Type Culture Collection Inc. (ATCC),Riojas et al
EPI_ISL_422978,UW Virology Lab,UW Virology Lab,Pavitra Roychoudhury et al
EPI_ISL_422979,UW Virology Lab,UW Virology Lab,Pavitra Roychoudhury et al
EPI_ISL_422980,UW Virology Lab,UW Virology Lab,Pavitra Roychoudhury et al
EPI_ISL_422962,UW Virology Lab,UW Virology Lab,Pavitra Roychoudhury et al
EPI_ISL_422982,UW Virology Lab,UW Virology Lab,Pavitra Roychoudhury et al
EPI_ISL_422983,UW Virology Lab,UW Virology Lab,Pavitra Roychoudhury et al
EPI_ISL_424249,UW Virology Lab,UW Virology Lab,Pavitra Roychoudhury et al
EPI_ISL_424268,UW Virology Lab,UW Virology Lab,Pavitra Roychoudhury et al
EPI_ISL_424267,UW Virology Lab,UW Virology Lab,Pavitra Roychoudhury et al
EPI_ISL_424266,UW Virology Lab,UW Virology Lab,Pavitra Roychoudhury et al
EPI_ISL_424255,UW Virology Lab,UW Virology Lab,Pavitra Roychoudhury et al
EPI_ISL_424265,UW Virology Lab,UW Virology Lab,Pavitra Roychoudhury et al
EPI_ISL_426077,UW Virology Lab,UW Virology Lab,Pavitra Roychoudhury et al
EPI_ISL_426078,UW Virology Lab,UW Virology Lab,Pavitra Roychoudhury et al
EPI_ISL_437803,UW Virology Lab,UW Virology Lab,Pavitra Roychoudhury et al
EPI_ISL_437818,UW Virology Lab,UW Virology Lab,Pavitra Roychoudhury et al
EPI_ISL_437819,UW Virology Lab,UW Virology Lab,Pavitra Roychoudhury et al
EPI_ISL_429628,UW Virology Lab,UW Virology Lab,Pavitra Roychoudhury et al
EPI_ISL_429643,UW Virology Lab,UW Virology Lab,Pavitra Roychoudhury et al
EPI_ISL_429656,UW Virology Lab,UW Virology Lab,Pavitra Roychoudhury et al
EPI_ISL_430897,UW Virology Lab,UW Virology Lab,Pavitra Roychoudhury et al
EPI_ISL_430879,UW Virology Lab,UW Virology Lab,Pavitra Roychoudhury et al
EPI_ISL_430881,UW Virology Lab,UW Virology Lab,Pavitra Roychoudhury et al
EPI_ISL_430882,UW Virology Lab,UW Virology Lab,Pavitra Roychoudhury et al
EPI_ISL_430903,UW Virology Lab,UW Virology Lab,Pavitra Roychoudhury et al
EPI_ISL_430886,UW Virology Lab,UW Virology Lab,Pavitra Roychoudhury et al
EPI_ISL_430909,UW Virology Lab,UW Virology Lab,Pavitra Roychoudhury et al
EPI_ISL_430910,UW Virology Lab,UW Virology Lab,Pavitra Roychoudhury et al
EPI_ISL_430916,UW Virology Lab,UW Virology Lab,Pavitra Roychoudhury et al
EPI_ISL_430924,UW Virology Lab,UW Virology Lab,Pavitra Roychoudhury et al
EPI_ISL_430890,UW Virology Lab,UW Virology Lab,Pavitra Roychoudhury et al
EPI_ISL_437852,UW Virology Lab,UW Virology Lab,Pavitra Roychoudhury et al
EPI_ISL_417368,UW Virology Lab,UW Virology Lab,Pavitra Roychoudhury et al
EPI_ISL_418921,UW Virology Lab,UW Virology Lab,Pavitra Roychoudhury et al
EPI_ISL_418947,UW Virology Lab,UW Virology Lab,Pavitra Roychoudhury et al
EPI_ISL_449801,Utah Public Health Laboratory,Utah Public Health Laboratory,Erin Young et al
EPI_ISL_449802,Utah Public Health Laboratory,Utah Public Health Laboratory,Erin Young et al
EPI_ISL_449803,Utah Public Health Laboratory,Utah Public Health Laboratory,Erin Young et al
EPI_ISL_449804,Utah Public Health Laboratory,Utah Public Health Laboratory,Erin Young et al
EPI_ISL_449808,Utah Public Health Laboratory,Utah Public Health Laboratory,Erin Young et al
EPI_ISL_449809,Utah Public Health Laboratory,Utah Public Health Laboratory,Erin Young et al
EPI_ISL_449806,Utah Public Health Laboratory,Utah Public Health Laboratory,Erin Young et al
EPI_ISL_449807,Utah Public Health Laboratory,Utah Public Health Laboratory,Erin Young et al
EPI_ISL_449805,Utah Public Health Laboratory,Utah Public Health Laboratory,Erin Young et al
EPI_ISL_449810,Utah Public Health Laboratory,Utah Public Health Laboratory,Erin Young et al
EPI_ISL_436901,Utah Public Health Laboratory,Utah Public Health Laboratory,Erin Young et al
EPI_ISL_436902,Utah Public Health Laboratory,Utah Public Health Laboratory,Erin Young et al
EPI_ISL_415539,Utah Public Health Laboratory,Utah Public Health Laboratory,Erin Young et al
EPI_ISL_417958,Utah Public Health Laboratory,Utah Public Health Laboratory,Erin Young et al
EPI_ISL_430038,Utah Public Health Laboratory,Utah Public Health Laboratory,Erin Young et al
EPI_ISL_435350,Utah Public Health Laboratory,Utah Public Health Laboratory,Erin Young et al
EPI_ISL_435351,Utah Public Health Laboratory,Utah Public Health Laboratory,Erin Young et al
EPI_ISL_435352,Utah Public Health Laboratory,Utah Public Health Laboratory,Erin Young et al
EPI_ISL_417959,Utah Public Health Laboratory,Utah Public Health Laboratory,Erin Young et al
EPI_ISL_417960,Utah Public Health Laboratory,Utah Public Health Laboratory,Erin Young et al
EPI_ISL_436903,Utah Public Health Laboratory,Utah Public Health Laboratory,Erin Young et al
EPI_ISL_436904,Utah Public Health Laboratory,Utah Public Health Laboratory,Erin Young et al
EPI_ISL_436905,Utah Public Health Laboratory,Utah Public Health Laboratory,Erin Young et al
EPI_ISL_436906,Utah Public Health Laboratory,Utah Public Health Laboratory,Erin Young et al
EPI_ISL_436907,Utah Public Health Laboratory,Utah Public Health Laboratory,Erin Young et al
EPI_ISL_436909,Utah Public Health Laboratory,Utah Public Health Laboratory,Erin Young et al
EPI_ISL_436910,Utah Public Health Laboratory,Utah Public Health Laboratory,Erin Young et al
EPI_ISL_436911,Utah Public Health Laboratory,Utah Public Health Laboratory,Erin Young et al
EPI_ISL_436912,Utah Public Health Laboratory,Utah Public Health Laboratory,Erin Young et al
EPI_ISL_436913,Utah Public Health Laboratory,Utah Public Health Laboratory,Erin Young et al
EPI_ISL_450559,Utah Public Health Laboratory,Utah Public Health Laboratory,Erin Young et al
EPI_ISL_450560,Utah Public Health Laboratory,Utah Public Health Laboratory,Erin Young et al
EPI_ISL_450561,Utah Public Health Laboratory,Utah Public Health Laboratory,Erin Young et al
EPI_ISL_449811,Utah Public Health Laboratory,Utah Public Health Laboratory,Erin Young et al
EPI_ISL_449812,Utah Public Health Laboratory,Utah Public Health Laboratory,Erin Young et al
EPI_ISL_421562,Utah Public Health Laboratory,Utah Public Health Laboratory,Erin Young et al
EPI_ISL_417964,Utah Public Health Laboratory,Utah Public Health Laboratory,Erin Young et al
EPI_ISL_436914,Utah Public Health Laboratory,Utah Public Health Laboratory,Erin Young et al
EPI_ISL_436915,Utah Public Health Laboratory,Utah Public Health Laboratory,Erin Young et al
EPI_ISL_436916,Utah Public Health Laboratory,Utah Public Health Laboratory,Erin Young et al
EPI_ISL_436917,Utah Public Health Laboratory,Utah Public Health Laboratory,Erin Young et al
EPI_ISL_452153,Utah Public Health Laboratory,Utah Public Health Laboratory,Erin Young et al
EPI_ISL_452154,Utah Public Health Laboratory,Utah Public Health Laboratory,Erin Young et al
EPI_ISL_452155,Utah Public Health Laboratory,Utah Public Health Laboratory,Erin Young et al
EPI_ISL_452156,Utah Public Health Laboratory,Utah Public Health Laboratory,Erin Young et al
EPI_ISL_452157,Utah Public Health Laboratory,Utah Public Health Laboratory,Erin Young et al
EPI_ISL_452158,Utah Public Health Laboratory,Utah Public Health Laboratory,Erin Young et al
EPI_ISL_449815,Utah Public Health Laboratory,Utah Public Health Laboratory,Erin Young et al
EPI_ISL_449816,Utah Public Health Laboratory,Utah Public Health Laboratory,Erin Young et al
EPI_ISL_449817,Utah Public Health Laboratory,Utah Public Health Laboratory,Erin Young et al
EPI_ISL_449818,Utah Public Health Laboratory,Utah Public Health Laboratory,Erin Young et al
EPI_ISL_449819,Utah Public Health Laboratory,Utah Public Health Laboratory,Erin Young et al
EPI_ISL_449820,Utah Public Health Laboratory,Utah Public Health Laboratory,Erin Young et al
EPI_ISL_449821,Utah Public Health Laboratory,Utah Public Health Laboratory,Erin Young et al
EPI_ISL_449822,Utah Public Health Laboratory,Utah Public Health Laboratory,Erin Young et al
EPI_ISL_449823,Utah Public Health Laboratory,Utah Public Health Laboratory,Erin Young et al
EPI_ISL_449824,Utah Public Health Laboratory,Utah Public Health Laboratory,Erin Young et al
EPI_ISL_449825,Utah Public Health Laboratory,Utah Public Health Laboratory,Erin Young et al
EPI_ISL_449826,Utah Public Health Laboratory,Utah Public Health Laboratory,Erin Young et al
EPI_ISL_449827,Utah Public Health Laboratory,Utah Public Health Laboratory,Erin Young et al
EPI_ISL_449828,Utah Public Health Laboratory,Utah Public Health Laboratory,Erin Young et al
EPI_ISL_449829,Utah Public Health Laboratory,Utah Public Health Laboratory,Erin Young et al
EPI_ISL_449830,Utah Public Health Laboratory,Utah Public Health Laboratory,Erin Young et al
EPI_ISL_420805,Utah Public Health Laboratory,Utah Public Health Laboratory,Erin Young et al
EPI_ISL_449831,Utah Public Health Laboratory,Utah Public Health Laboratory,Erin Young et al
EPI_ISL_449832,Utah Public Health Laboratory,Utah Public Health Laboratory,Erin Young et al
EPI_ISL_449833,Utah Public Health Laboratory,Utah Public Health Laboratory,Erin Young et al
EPI_ISL_449834,Utah Public Health Laboratory,Utah Public Health Laboratory,Erin Young et al
EPI_ISL_417966,Utah Public Health Laboratory,Utah Public Health Laboratory,Erin Young et al
EPI_ISL_449835,Utah Public Health Laboratory,Utah Public Health Laboratory,Erin Young et al
EPI_ISL_449836,Utah Public Health Laboratory,Utah Public Health Laboratory,Erin Young et al
EPI_ISL_449837,Utah Public Health Laboratory,Utah Public Health Laboratory,Erin Young et al
EPI_ISL_449838,Utah Public Health Laboratory,Utah Public Health Laboratory,Erin Young et al
EPI_ISL_452160,Utah Public Health Laboratory,Utah Public Health Laboratory,Erin Young et al
EPI_ISL_454707,Utah Public Health Laboratory,Utah Public Health Laboratory,Erin Young et al
EPI_ISL_454708,Utah Public Health Laboratory,Utah Public Health Laboratory,Erin Young et al
EPI_ISL_454709,Utah Public Health Laboratory,Utah Public Health Laboratory,Erin Young et al
EPI_ISL_454710,Utah Public Health Laboratory,Utah Public Health Laboratory,Erin Young et al
EPI_ISL_454711,Utah Public Health Laboratory,Utah Public Health Laboratory,Erin Young et al
EPI_ISL_454712,Utah Public Health Laboratory,Utah Public Health Laboratory,Erin Young et al
EPI_ISL_454714,Utah Public Health Laboratory,Utah Public Health Laboratory,Erin Young et al
EPI_ISL_454715,Utah Public Health Laboratory,Utah Public Health Laboratory,Erin Young et al
EPI_ISL_470680,Utah Public Health Laboratory,Utah Public Health Laboratory,Erin Young et al
EPI_ISL_470681,Utah Public Health Laboratory,Utah Public Health Laboratory,Erin Young et al
EPI_ISL_470682,Utah Public Health Laboratory,Utah Public Health Laboratory,Erin Young et al
EPI_ISL_470683,Utah Public Health Laboratory,Utah Public Health Laboratory,Erin Young et al
EPI_ISL_470684,Utah Public Health Laboratory,Utah Public Health Laboratory,Erin Young et al
EPI_ISL_470685,Utah Public Health Laboratory,Utah Public Health Laboratory,Erin Young et al
EPI_ISL_470686,Utah Public Health Laboratory,Utah Public Health Laboratory,Erin Young et al
EPI_ISL_470687,Utah Public Health Laboratory,Utah Public Health Laboratory,Erin Young et al
EPI_ISL_470688,Utah Public Health Laboratory,Utah Public Health Laboratory,Erin Young et al
EPI_ISL_470689,Utah Public Health Laboratory,Utah Public Health Laboratory,Erin Young et al
EPI_ISL_470690,Utah Public Health Laboratory,Utah Public Health Laboratory,Erin Young et al
EPI_ISL_470656,Utah Public Health Laboratory,Utah Public Health Laboratory,Erin Young et al
EPI_ISL_470657,Utah Public Health Laboratory,Utah Public Health Laboratory,Erin Young et al
EPI_ISL_470659,Utah Public Health Laboratory,Utah Public Health Laboratory,Erin Young et al
EPI_ISL_470691,Utah Public Health Laboratory,Utah Public Health Laboratory,Erin Young et al
EPI_ISL_470692,Utah Public Health Laboratory,Utah Public Health Laboratory,Erin Young et al
EPI_ISL_470693,Utah Public Health Laboratory,Utah Public Health Laboratory,Erin Young et al
EPI_ISL_470694,Utah Public Health Laboratory,Utah Public Health Laboratory,Erin Young et al
EPI_ISL_470696,Utah Public Health Laboratory,Utah Public Health Laboratory,Erin Young et al
EPI_ISL_470697,Utah Public Health Laboratory,Utah Public Health Laboratory,Erin Young et al
EPI_ISL_470698,Utah Public Health Laboratory,Utah Public Health Laboratory,Erin Young et al
EPI_ISL_470699,Utah Public Health Laboratory,Utah Public Health Laboratory,Erin Young et al
EPI_ISL_470700,Utah Public Health Laboratory,Utah Public Health Laboratory,Erin Young et al
EPI_ISL_470701,Utah Public Health Laboratory,Utah Public Health Laboratory,Erin Young et al
EPI_ISL_470702,Utah Public Health Laboratory,Utah Public Health Laboratory,Erin Young et al
EPI_ISL_470703,Utah Public Health Laboratory,Utah Public Health Laboratory,Erin Young et al
EPI_ISL_470704,Utah Public Health Laboratory,Utah Public Health Laboratory,Erin Young et al
EPI_ISL_470705,Utah Public Health Laboratory,Utah Public Health Laboratory,Erin Young et al
EPI_ISL_470706,Utah Public Health Laboratory,Utah Public Health Laboratory,Erin Young et al
EPI_ISL_470744,Utah Public Health Laboratory,Utah Public Health Laboratory,Heidi Butz et al
EPI_ISL_470743,Utah Public Health Laboratory,Utah Public Health Laboratory,Heidi Butz et al
EPI_ISL_470742,Utah Public Health Laboratory,Utah Public Health Laboratory,Heidi Butz et al
EPI_ISL_470745,Utah Public Health Laboratory,Utah Public Health Laboratory,Heidi Butz et al
EPI_ISL_454717,Utah Public Health Laboratory,Utah Public Health Laboratory,Erin Young et al
EPI_ISL_454718,Utah Public Health Laboratory,Utah Public Health Laboratory,Erin Young et al
EPI_ISL_454719,Utah Public Health Laboratory,Utah Public Health Laboratory,Erin Young et al
EPI_ISL_454720,Utah Public Health Laboratory,Utah Public Health Laboratory,Erin Young et al
EPI_ISL_454721,Utah Public Health Laboratory,Utah Public Health Laboratory,Erin Young et al
EPI_ISL_470719,Utah Public Health Laboratory,Utah Public Health Laboratory,Heidi Butz et al
EPI_ISL_418962,Utah Public Health Laboratory,Utah Public Health Laboratory,Erin Young et al
EPI_ISL_452161,Utah Public Health Laboratory,Utah Public Health Laboratory,Erin Young et al
EPI_ISL_470542,Utah Public Health Laboratory,Utah Public Health Laboratory,Erin Young et al
EPI_ISL_470543,Utah Public Health Laboratory,Utah Public Health Laboratory,Erin Young et al
EPI_ISL_470544,Utah Public Health Laboratory,Utah Public Health Laboratory,Erin Young et al
EPI_ISL_452163,Utah Public Health Laboratory,Utah Public Health Laboratory,Erin Young et al
EPI_ISL_452164,Utah Public Health Laboratory,Utah Public Health Laboratory,Erin Young et al
EPI_ISL_452165,Utah Public Health Laboratory,Utah Public Health Laboratory,Erin Young et al
EPI_ISL_452166,Utah Public Health Laboratory,Utah Public Health Laboratory,Erin Young et al
EPI_ISL_452167,Utah Public Health Laboratory,Utah Public Health Laboratory,Erin Young et al
EPI_ISL_452168,Utah Public Health Laboratory,Utah Public Health Laboratory,Erin Young et al
EPI_ISL_452169,Utah Public Health Laboratory,Utah Public Health Laboratory,Erin Young et al
EPI_ISL_452170,Utah Public Health Laboratory,Utah Public Health Laboratory,Erin Young et al
EPI_ISL_452171,Utah Public Health Laboratory,Utah Public Health Laboratory,Erin Young et al
EPI_ISL_452172,Utah Public Health Laboratory,Utah Public Health Laboratory,Erin Young et al
EPI_ISL_452173,Utah Public Health Laboratory,Utah Public Health Laboratory,Erin Young et al
EPI_ISL_452174,Utah Public Health Laboratory,Utah Public Health Laboratory,Erin Young et al
EPI_ISL_452175,Utah Public Health Laboratory,Utah Public Health Laboratory,Erin Young et al
EPI_ISL_452176,Utah Public Health Laboratory,Utah Public Health Laboratory,Erin Young et al
EPI_ISL_452177,Utah Public Health Laboratory,Utah Public Health Laboratory,Erin Young et al
EPI_ISL_454722,Utah Public Health Laboratory,Utah Public Health Laboratory,Erin Young et al
EPI_ISL_454723,Utah Public Health Laboratory,Utah Public Health Laboratory,Erin Young et al
EPI_ISL_417028,Utah Public Health Laboratory,Utah Public Health Laboratory,Erin Young et al
EPI_ISL_454725,Utah Public Health Laboratory,Utah Public Health Laboratory,Erin Young et al
EPI_ISL_454726,Utah Public Health Laboratory,Utah Public Health Laboratory,Erin Young et al
EPI_ISL_454727,Utah Public Health Laboratory,Utah Public Health Laboratory,Erin Young et al
EPI_ISL_454729,Utah Public Health Laboratory,Utah Public Health Laboratory,Erin Young et al
EPI_ISL_454730,Utah Public Health Laboratory,Utah Public Health Laboratory,Erin Young et al
EPI_ISL_454731,Utah Public Health Laboratory,Utah Public Health Laboratory,Erin Young et al
EPI_ISL_470660,Utah Public Health Laboratory,Utah Public Health Laboratory,Erin Young et al
EPI_ISL_470661,Utah Public Health Laboratory,Utah Public Health Laboratory,Erin Young et al
EPI_ISL_470662,Utah Public Health Laboratory,Utah Public Health Laboratory,Erin Young et al
EPI_ISL_470663,Utah Public Health Laboratory,Utah Public Health Laboratory,Erin Young et al
EPI_ISL_470664,Utah Public Health Laboratory,Utah Public Health Laboratory,Erin Young et al
EPI_ISL_470665,Utah Public Health Laboratory,Utah Public Health Laboratory,Erin Young et al
EPI_ISL_470666,Utah Public Health Laboratory,Utah Public Health Laboratory,Erin Young et al
EPI_ISL_470667,Utah Public Health Laboratory,Utah Public Health Laboratory,Erin Young et al
EPI_ISL_470668,Utah Public Health Laboratory,Utah Public Health Laboratory,Erin Young et al
EPI_ISL_470669,Utah Public Health Laboratory,Utah Public Health Laboratory,Erin Young et al
EPI_ISL_470670,Utah Public Health Laboratory,Utah Public Health Laboratory,Erin Young et al
EPI_ISL_470671,Utah Public Health Laboratory,Utah Public Health Laboratory,Erin Young et al
EPI_ISL_470672,Utah Public Health Laboratory,Utah Public Health Laboratory,Erin Young et al
EPI_ISL_418963,Utah Public Health Laboratory,Utah Public Health Laboratory,Erin Young et al
EPI_ISL_470729,Utah Public Health Laboratory,Utah Public Health Laboratory,Heidi Butz et al
EPI_ISL_470730,Utah Public Health Laboratory,Utah Public Health Laboratory,Heidi Butz et al
EPI_ISL_470731,Utah Public Health Laboratory,Utah Public Health Laboratory,Heidi Butz et al
EPI_ISL_470732,Utah Public Health Laboratory,Utah Public Health Laboratory,Heidi Butz et al
EPI_ISL_470733,Utah Public Health Laboratory,Utah Public Health Laboratory,Heidi Butz et al
EPI_ISL_470734,Utah Public Health Laboratory,Utah Public Health Laboratory,Heidi Butz et al
EPI_ISL_470735,Utah Public Health Laboratory,Utah Public Health Laboratory,Heidi Butz et al
EPI_ISL_470736,Utah Public Health Laboratory,Utah Public Health Laboratory,Heidi Butz et al
EPI_ISL_470707,Utah Public Health Laboratory,Utah Public Health Laboratory,Erin Young et al
EPI_ISL_470708,Utah Public Health Laboratory,Utah Public Health Laboratory,Erin Young et al
EPI_ISL_470709,Utah Public Health Laboratory,Utah Public Health Laboratory,Erin Young et al
EPI_ISL_470710,Utah Public Health Laboratory,Utah Public Health Laboratory,Erin Young et al
EPI_ISL_470711,Utah Public Health Laboratory,Utah Public Health Laboratory,Erin Young et al
EPI_ISL_418964,Utah Public Health Laboratory,Utah Public Health Laboratory,Erin Young et al
EPI_ISL_436918,Utah Public Health Laboratory,Utah Public Health Laboratory,Erin Young et al
EPI_ISL_436919,Utah Public Health Laboratory,Utah Public Health Laboratory,Erin Young et al
EPI_ISL_436920,Utah Public Health Laboratory,Utah Public Health Laboratory,Erin Young et al
EPI_ISL_436921,Utah Public Health Laboratory,Utah Public Health Laboratory,Erin Young et al
EPI_ISL_436922,Utah Public Health Laboratory,Utah Public Health Laboratory,Erin Young et al
EPI_ISL_436923,Utah Public Health Laboratory,Utah Public Health Laboratory,Erin Young et al
EPI_ISL_436924,Utah Public Health Laboratory,Utah Public Health Laboratory,Erin Young et al
EPI_ISL_436925,Utah Public Health Laboratory,Utah Public Health Laboratory,Erin Young et al
EPI_ISL_436926,x²,Utah Public Health Laboratory,Erin Young et al
EPI_ISL_436927,Utah Public Health Laboratory,Utah Public Health Laboratory,Erin Young et al
EPI_ISL_436928,Utah Public Health Laboratory,Utah Public Health Laboratory,Erin Young et al
EPI_ISL_436929,Utah Public Health Laboratory,Utah Public Health Laboratory,Erin Young et al
EPI_ISL_436930,Utah Public Health Laboratory,Utah Public Health Laboratory,Erin Young et al
EPI_ISL_436931,Utah Public Health Laboratory,Utah Public Health Laboratory,Erin Young et al
EPI_ISL_436932,Utah Public Health Laboratory,Utah Public Health Laboratory,Erin Young et al
EPI_ISL_436933,Utah Public Health Laboratory,Utah Public Health Laboratory,Erin Young et al
EPI_ISL_436934,Utah Public Health Laboratory,Utah Public Health Laboratory,Erin Young et al
EPI_ISL_436935,Utah Public Health Laboratory,Utah Public Health Laboratory,Erin Young et al
EPI_ISL_436936,Utah Public Health Laboratory,Utah Public Health Laboratory,Erin Young et al
EPI_ISL_436937,Utah Public Health Laboratory,Utah Public Health Laboratory,Erin Young et al
EPI_ISL_436938,Utah Public Health Laboratory,Utah Public Health Laboratory,Erin Young et al
EPI_ISL_418965,Utah Public Health Laboratory,Utah Public Health Laboratory,Erin Young et al
EPI_ISL_470545,Utah Public Health Laboratory,Utah Public Health Laboratory,Erin Young et al
EPI_ISL_470547,Utah Public Health Laboratory,Utah Public Health Laboratory,Erin Young et al
EPI_ISL_470548,Utah Public Health Laboratory,Utah Public Health Laboratory,Erin Young et al
EPI_ISL_470673,Utah Public Health Laboratory,Utah Public Health Laboratory,Erin Young et al
EPI_ISL_470675,Utah Public Health Laboratory,Utah Public Health Laboratory,Erin Young et al
EPI_ISL_470677,Utah Public Health Laboratory,Utah Public Health Laboratory,Erin Young et al
EPI_ISL_470549,Utah Public Health Laboratory,Utah Public Health Laboratory,Erin Young et al
EPI_ISL_470550,Utah Public Health Laboratory,Utah Public Health Laboratory,Erin Young et al
EPI_ISL_470551,Utah Public Health Laboratory,Utah Public Health Laboratory,Erin Young et al
EPI_ISL_470552,Utah Public Health Laboratory,Utah Public Health Laboratory,Erin Young et al
EPI_ISL_470553,Utah Public Health Laboratory,Utah Public Health Laboratory,Erin Young et al
EPI_ISL_418967,Utah Public Health Laboratory,Utah Public Health Laboratory,Erin Young et al
EPI_ISL_417970,Utah Public Health Laboratory,Utah Public Health Laboratory,Erin Young et al
EPI_ISL_417971,Utah Public Health Laboratory,Utah Public Health Laboratory,Erin Young et al
EPI_ISL_420806,Utah Public Health Laboratory,Utah Public Health Laboratory,Erin Young et al
EPI_ISL_420807,Utah Public Health Laboratory,Utah Public Health Laboratory,Erin Young et al
EPI_ISL_420808,Utah Public Health Laboratory,Utah Public Health Laboratory,Erin Young et al
EPI_ISL_420809,Utah Public Health Laboratory,Utah Public Health Laboratory,Erin Young et al
EPI_ISL_420810,Utah Public Health Laboratory,Utah Public Health Laboratory,Erin Young et al
EPI_ISL_420811,Utah Public Health Laboratory,Utah Public Health Laboratory,Erin Young et al
EPI_ISL_420812,Utah Public Health Laboratory,Utah Public Health Laboratory,Erin Young et al
EPI_ISL_420813,Utah Public Health Laboratory,Utah Public Health Laboratory,Erin Young et al
EPI_ISL_420814,Utah Public Health Laboratory,Utah Public Health Laboratory,Erin Young et al
EPI_ISL_420815,Utah Public Health Laboratory,Utah Public Health Laboratory,Erin Young et al
EPI_ISL_417973,Utah Public Health Laboratory,Utah Public Health Laboratory,Erin Young et al
EPI_ISL_470737,Utah Public Health Laboratory,Utah Public Health Laboratory,Heidi Butz et al
EPI_ISL_470738,Utah Public Health Laboratory,Utah Public Health Laboratory,Heidi Butz et al
EPI_ISL_470740,Utah Public Health Laboratory,Utah Public Health Laboratory,Heidi Butz et al
EPI_ISL_470741,Utah Public Health Laboratory,Utah Public Health Laboratory,Heidi Butz et al
EPI_ISL_417974,Utah Public Health Laboratory,Utah Public Health Laboratory,Erin Young et al
EPI_ISL_417976,Utah Public Health Laboratory,Utah Public Health Laboratory,Erin Young et al
EPI_ISL_417977,Utah Public Health Laboratory,Utah Public Health Laboratory,Erin Young et al
EPI_ISL_420816,Utah Public Health Laboratory,Utah Public Health Laboratory,Erin Young et al
EPI_ISL_420817,Utah Public Health Laboratory,Utah Public Health Laboratory,Erin Young et al
EPI_ISL_420818,Utah Public Health Laboratory,Utah Public Health Laboratory,Erin Young et al
EPI_ISL_420819,Utah Public Health Laboratory,Utah Public Health Laboratory,Erin Young et al
EPI_ISL_420820,Utah Public Health Laboratory,Utah Public Health Laboratory,Erin Young et al
EPI_ISL_450539,Utah Public Health Laboratory,Utah Public Health Laboratory,Erin Young et al
EPI_ISL_450540,Utah Public Health Laboratory,Utah Public Health Laboratory,Erin Young et al
EPI_ISL_450541,Utah Public Health Laboratory,Utah Public Health Laboratory,Erin Young et al
EPI_ISL_450542,Utah Public Health Laboratory,Utah Public Health Laboratory,Erin Young et al
EPI_ISL_450543,Utah Public Health Laboratory,Utah Public Health Laboratory,Erin Young et al
EPI_ISL_420821,Utah Public Health Laboratory,Utah Public Health Laboratory,Erin Young et al
EPI_ISL_450544,Utah Public Health Laboratory,Utah Public Health Laboratory,Erin Young et al
EPI_ISL_450545,Utah Public Health Laboratory,Utah Public Health Laboratory,Erin Young et al
EPI_ISL_450546,Utah Public Health Laboratory,Utah Public Health Laboratory,Erin Young et al
EPI_ISL_450547,Utah Public Health Laboratory,Utah Public Health Laboratory,Erin Young et al
EPI_ISL_450548,Utah Public Health Laboratory,Utah Public Health Laboratory,Erin Young et al
EPI_ISL_420822,Utah Public Health Laboratory,Utah Public Health Laboratory,Erin Young et al
EPI_ISL_421560,Utah Public Health Laboratory,Utah Public Health Laboratory,Erin Young et al
EPI_ISL_420823,Utah Public Health Laboratory,Utah Public Health Laboratory,Erin Young et al
EPI_ISL_420824,Utah Public Health Laboratory,Utah Public Health Laboratory,Erin Young et al
EPI_ISL_435353,Utah Public Health Laboratory,Utah Public Health Laboratory,Erin Young et al
EPI_ISL_420825,Utah Public Health Laboratory,Utah Public Health Laboratory,Erin Young et al
EPI_ISL_421563,Utah Public Health Laboratory,Utah Public Health Laboratory,Erin Young et al
EPI_ISL_435354,Utah Public Health Laboratory,Utah Public Health Laboratory,Erin Young et al
EPI_ISL_435355,Utah Public Health Laboratory,Utah Public Health Laboratory,Erin Young et al
EPI_ISL_435356,Utah Public Health Laboratory,Utah Public Health Laboratory,Erin Young et al
EPI_ISL_435357,Utah Public Health Laboratory,Utah Public Health Laboratory,Erin Young et al
EPI_ISL_450549,Utah Public Health Laboratory,Utah Public Health Laboratory,Erin Young et al
EPI_ISL_450551,Utah Public Health Laboratory,Utah Public Health Laboratory,Erin Young et al
EPI_ISL_450552,Utah Public Health Laboratory,Utah Public Health Laboratory,Erin Young et al
EPI_ISL_450553,Utah Public Health Laboratory,Utah Public Health Laboratory,Erin Young et al
EPI_ISL_450554,Utah Public Health Laboratory,Utah Public Health Laboratory,Erin Young et al
EPI_ISL_430039,Utah Public Health Laboratory,Utah Public Health Laboratory,Erin Young et al
EPI_ISL_450555,Utah Public Health Laboratory,Utah Public Health Laboratory,Erin Young et al
EPI_ISL_450538,Utah Public Health Laboratory,Utah Public Health Laboratory,Erin Young et al
EPI_ISL_470712,Utah Public Health Laboratory,Utah Public Health Laboratory,Erin Young et al
EPI_ISL_470714,Utah Public Health Laboratory,Utah Public Health Laboratory,Erin Young et al
EPI_ISL_470678,Utah Public Health Laboratory,Utah Public Health Laboratory,Erin Young et al
EPI_ISL_470746,Utah Public Health Laboratory,Utah Public Health Laboratory,Heidi Butz et al
EPI_ISL_470715,Utah Public Health Laboratory,Utah Public Health Laboratory,Erin Young et al
EPI_ISL_470716,Utah Public Health Laboratory,Utah Public Health Laboratory,Erin Young et al
EPI_ISL_470717,Utah Public Health Laboratory,Utah Public Health Laboratory,Erin Young et al
EPI_ISL_470720,Utah Public Health Laboratory,Utah Public Health Laboratory,Heidi Butz et al
EPI_ISL_470721,Utah Public Health Laboratory,Utah Public Health Laboratory,Heidi Butz et al
EPI_ISL_470722,Utah Public Health Laboratory,Utah Public Health Laboratory,Heidi Butz et al
EPI_ISL_470724,Utah Public Health Laboratory,Utah Public Health Laboratory,Heidi Butz et al
EPI_ISL_470725,Utah Public Health Laboratory,Utah Public Health Laboratory,Heidi Butz et al
EPI_ISL_470727,Utah Public Health Laboratory,Utah Public Health Laboratory,Heidi Butz et al
EPI_ISL_470728,Utah Public Health Laboratory,Utah Public Health Laboratory,Heidi Butz et al
EPI_ISL_450562,Utah Public Health Laboratory,Utah Public Health Laboratory,Erin Young et al
EPI_ISL_450563,Utah Public Health Laboratory,Utah Public Health Laboratory,Erin Young et al
EPI_ISL_450564,Utah Public Health Laboratory,Utah Public Health Laboratory,Erin Young et al
EPI_ISL_450565,Utah Public Health Laboratory,Utah Public Health Laboratory,Erin Young et al
EPI_ISL_450566,Utah Public Health Laboratory,Utah Public Health Laboratory,Erin Young et al
EPI_ISL_470554,Utah Public Health Laboratory,Utah Public Health Laboratory,Erin Young et al
EPI_ISL_470555,Utah Public Health Laboratory,Utah Public Health Laboratory,Erin Young et al
EPI_ISL_470558,Utah Public Health Laboratory,Utah Public Health Laboratory,Erin Young et al
EPI_ISL_470559,Utah Public Health Laboratory,Utah Public Health Laboratory,Erin Young et al
EPI_ISL_470560,Utah Public Health Laboratory,Utah Public Health Laboratory,Erin Young et al
EPI_ISL_470561,Utah Public Health Laboratory,Utah Public Health Laboratory,Erin Young et al
EPI_ISL_450567,Utah Public Health Laboratory,Utah Public Health Laboratory,Erin Young et al
EPI_ISL_450568,Utah Public Health Laboratory,Utah Public Health Laboratory,Erin Young et al
EPI_ISL_470563,Utah Public Health Laboratory,Utah Public Health Laboratory,Erin Young et al
EPI_ISL_470564,Utah Public Health Laboratory,Utah Public Health Laboratory,Erin Young et al
EPI_ISL_470718,Utah Public Health Laboratory,Utah Public Health Laboratory,Erin Young et al
EPI_ISL_470679,Utah Public Health Laboratory,Utah Public Health Laboratory,Erin Young et al
EPI_ISL_454728,Utah Public Health Laboratory,Utah Public Health Laboratory,Erin Young et al
EPI_ISL_470565,Utah Public Health Laboratory,Utah Public Health Laboratory,Erin Young et al
EPI_ISL_430041,Utah Public Health Laboratory,Utah Public Health Laboratory,Erin Young et al
EPI_ISL_430042,Utah Public Health Laboratory,Utah Public Health Laboratory,Erin Young et al
EPI_ISL_430043,Utah Public Health Laboratory,Utah Public Health Laboratory,Erin Young et al
EPI_ISL_430044,Utah Public Health Laboratory,Utah Public Health Laboratory,Erin Young et al
EPI_ISL_430045,Utah Public Health Laboratory,Utah Public Health Laboratory,Erin Young et al
EPI_ISL_470566,Utah Public Health Laboratory,Utah Public Health Laboratory,Erin Young et al
EPI_ISL_470567,Utah Public Health Laboratory,Utah Public Health Laboratory,Erin Young et al
EPI_ISL_430046,Utah Public Health Laboratory,Utah Public Health Laboratory,Erin Young et al
EPI_ISL_430047,Utah Public Health Laboratory,Utah Public Health Laboratory,Erin Young et al
EPI_ISL_430048,Utah Public Health Laboratory,Utah Public Health Laboratory,Erin Young et al
EPI_ISL_415543,Utah Public Health Laboratory,Utah Public Health Laboratory,Erin Young et al
EPI_ISL_430050,Utah Public Health Laboratory,Utah Public Health Laboratory,Erin Young et al
EPI_ISL_430051,Utah Public Health Laboratory,Utah Public Health Laboratory,Erin Young et al
EPI_ISL_430052,Utah Public Health Laboratory,Utah Public Health Laboratory,Erin Young et al
EPI_ISL_430053,Utah Public Health Laboratory,Utah Public Health Laboratory,Erin Young et al
EPI_ISL_430054,Utah Public Health Laboratory,Utah Public Health Laboratory,Erin Young et al
EPI_ISL_430055,Utah Public Health Laboratory,Utah Public Health Laboratory,Erin Young et al
EPI_ISL_430056,Utah Public Health Laboratory,Utah Public Health Laboratory,Erin Young et al
EPI_ISL_430057,Utah Public Health Laboratory,Utah Public Health Laboratory,Erin Young et al
EPI_ISL_430058,Utah Public Health Laboratory,Utah Public Health Laboratory,Erin Young et al
EPI_ISL_430059,Utah Public Health Laboratory,Utah Public Health Laboratory,Erin Young et al
EPI_ISL_430060,Utah Public Health Laboratory,Utah Public Health Laboratory,Erin Young et al
EPI_ISL_430061,Utah Public Health Laboratory,Utah Public Health Laboratory,Erin Young et al
EPI_ISL_430062,Utah Public Health Laboratory,Utah Public Health Laboratory,Erin Young et al
EPI_ISL_435358,Utah Public Health Laboratory,Utah Public Health Laboratory,Erin Young et al
EPI_ISL_435359,Utah Public Health Laboratory,Utah Public Health Laboratory,Erin Young et al
EPI_ISL_435360,Utah Public Health Laboratory,Utah Public Health Laboratory,Erin Young et al
EPI_ISL_435361,Utah Public Health Laboratory,Utah Public Health Laboratory,Erin Young et al
EPI_ISL_435362,Utah Public Health Laboratory,Utah Public Health Laboratory,Erin Young et al
EPI_ISL_435363,Utah Public Health Laboratory,Utah Public Health Laboratory,Erin Young et al
EPI_ISL_435364,Utah Public Health Laboratory,Utah Public Health Laboratory,Erin Young et al
EPI_ISL_435365,Utah Public Health Laboratory,Utah Public Health Laboratory,Erin Young et al
EPI_ISL_435366,Utah Public Health Laboratory,Utah Public Health Laboratory,Erin Young et al
EPI_ISL_435367,Utah Public Health Laboratory,Utah Public Health Laboratory,Erin Young et al
EPI_ISL_435368,Utah Public Health Laboratory,Utah Public Health Laboratory,Erin Young et al
EPI_ISL_435369,Utah Public Health Laboratory,Utah Public Health Laboratory,Erin Young et al
EPI_ISL_435371,Utah Public Health Laboratory,Utah Public Health Laboratory,Erin Young et al
EPI_ISL_435372,Utah Public Health Laboratory,Utah Public Health Laboratory,Erin Young et al
EPI_ISL_435373,Utah Public Health Laboratory,Utah Public Health Laboratory,Erin Young et al
EPI_ISL_435374,Utah Public Health Laboratory,Utah Public Health Laboratory,Erin Young et al
EPI_ISL_435375,Utah Public Health Laboratory,Utah Public Health Laboratory,Erin Young et al
EPI_ISL_435376,Utah Public Health Laboratory,Utah Public Health Laboratory,Erin Young et al
EPI_ISL_435377,Utah Public Health Laboratory,Utah Public Health Laboratory,Erin Young et al
EPI_ISL_435378,Utah Public Health Laboratory,Utah Public Health Laboratory,Erin Young et al
EPI_ISL_421561,Utah Public Health Laboratory,Utah Public Health Laboratory,Erin Young et al
EPI_ISL_415544,Utah Public Health Laboratory,Utah Public Health Laboratory,Erin Young et al
EPI_ISL_430019,Utah Public Health Laboratory,Utah Public Health Laboratory,Erin Young et al
EPI_ISL_430020,Utah Public Health Laboratory,Utah Public Health Laboratory,Erin Young et al
EPI_ISL_435379,Utah Public Health Laboratory,Utah Public Health Laboratory,Erin Young et al
EPI_ISL_435380,Utah Public Health Laboratory,Utah Public Health Laboratory,Erin Young et al
EPI_ISL_435381,Utah Public Health Laboratory,Utah Public Health Laboratory,Erin Young et al
EPI_ISL_435382,Utah Public Health Laboratory,Utah Public Health Laboratory,Erin Young et al
EPI_ISL_435383,Utah Public Health Laboratory,Utah Public Health Laboratory,Erin Young et al
EPI_ISL_430021,Utah Public Health Laboratory,Utah Public Health Laboratory,Erin Young et al
EPI_ISL_430022,Utah Public Health Laboratory,Utah Public Health Laboratory,Erin Young et al
EPI_ISL_430023,Utah Public Health Laboratory,Utah Public Health Laboratory,Erin Young et al
EPI_ISL_430024,Utah Public Health Laboratory,Utah Public Health Laboratory,Erin Young et al
EPI_ISL_430025,Utah Public Health Laboratory,Utah Public Health Laboratory,Erin Young et al
EPI_ISL_430026,Utah Public Health Laboratory,Utah Public Health Laboratory,Erin Young et al
EPI_ISL_430027,Utah Public Health Laboratory,Utah Public Health Laboratory,Erin Young et al
EPI_ISL_430028,Utah Public Health Laboratory,Utah Public Health Laboratory,Erin Young et al
EPI_ISL_430029,Utah Public Health Laboratory,Utah Public Health Laboratory,Erin Young et al
EPI_ISL_417026,Utah Public Health Laboratory,Utah Public Health Laboratory,Erin Young et al
EPI_ISL_430031,Utah Public Health Laboratory,Utah Public Health Laboratory,Erin Young et al
EPI_ISL_430032,Utah Public Health Laboratory,Utah Public Health Laboratory,Erin Young et al
EPI_ISL_430033,Utah Public Health Laboratory,Utah Public Health Laboratory,Erin Young et al
EPI_ISL_430034,Utah Public Health Laboratory,Utah Public Health Laboratory,Erin Young et al
EPI_ISL_435384,Utah Public Health Laboratory,Utah Public Health Laboratory,Erin Young et al
EPI_ISL_435385,Utah Public Health Laboratory,Utah Public Health Laboratory,Erin Young et al
EPI_ISL_435386,Utah Public Health Laboratory,Utah Public Health Laboratory,Erin Young et al
EPI_ISL_435387,Utah Public Health Laboratory,Utah Public Health Laboratory,Erin Young et al
EPI_ISL_435388,Utah Public Health Laboratory,Utah Public Health Laboratory,Erin Young et al
EPI_ISL_435389,Utah Public Health Laboratory,Utah Public Health Laboratory,Erin Young et al
EPI_ISL_420803,Utah Public Health Laboratory,Utah Public Health Laboratory,Erin Young et al
EPI_ISL_435390,Utah Public Health Laboratory,Utah Public Health Laboratory,Erin Young et al
EPI_ISL_435391,Utah Public Health Laboratory,Utah Public Health Laboratory,Erin Young et al
EPI_ISL_435392,Utah Public Health Laboratory,Utah Public Health Laboratory,Erin Young et al
EPI_ISL_435393,Utah Public Health Laboratory,Utah Public Health Laboratory,Erin Young et al
EPI_ISL_417027,Utah Public Health Laboratory,Utah Public Health Laboratory,Erin Young et al
EPI_ISL_420804,Utah Public Health Laboratory,Utah Public Health Laboratory,Erin Young et al
EPI_ISL_435348,Utah Public Health Laboratory,Utah Public Health Laboratory,Erin Young et al
EPI_ISL_430035,Utah Public Health Laboratory,Utah Public Health Laboratory,Erin Young et al
EPI_ISL_430036,Utah Public Health Laboratory,Utah Public Health Laboratory,Erin Young et al
EPI_ISL_430037,Utah Public Health Laboratory,Utah Public Health Laboratory,Erin Young et al
EPI_ISL_467909,Quest Diagnostics,Quest Diagnostics,Anderson et al
EPI_ISL_467910,Quest Diagnostics,Quest Diagnostics,Anderson et al
EPI_ISL_467911,Quest Diagnostics,Quest Diagnostics,Anderson et al
EPI_ISL_467912,Quest Diagnostics,Quest Diagnostics,Anderson et al
EPI_ISL_467913,Quest Diagnostics,Quest Diagnostics,Anderson et al
EPI_ISL_467914,Quest Diagnostics,Quest Diagnostics,Anderson et al
EPI_ISL_467915,Quest Diagnostics,Quest Diagnostics,Anderson et al
EPI_ISL_467916,Quest Diagnostics,Quest Diagnostics,Anderson et al
EPI_ISL_467917,Quest Diagnostics,Quest Diagnostics,Anderson et al
EPI_ISL_467918,Quest Diagnostics,Quest Diagnostics,Anderson et al
EPI_ISL_467919,Quest Diagnostics,Quest Diagnostics,Anderson et al
EPI_ISL_467920,Quest Diagnostics,Quest Diagnostics,Anderson et al
EPI_ISL_467921,Quest Diagnostics,Quest Diagnostics,Anderson et al
EPI_ISL_467922,Quest Diagnostics,Quest Diagnostics,Anderson et al
EPI_ISL_467923,Quest Diagnostics,Quest Diagnostics,Anderson et al
EPI_ISL_467924,Quest Diagnostics,Quest Diagnostics,Anderson et al
EPI_ISL_467925,Quest Diagnostics,Quest Diagnostics,Anderson et al
EPI_ISL_424889,UT-Unified State Labs: Public Health Utah DOH,"Pathogen Discovery, Respiratory Viruses Branch, Division of Viral Diseases, Centers for Disease Control and Prevention",Yan Li et al
EPI_ISL_424890,UT-Unified State Labs: Public Health Utah DOH,"Pathogen Discovery, Respiratory Viruses Branch, Division of Viral Diseases, Centers for Disease Control and Prevention",Yan Li et al
EPI_ISL_418864,Virginia DCLS,Virginia DCLS,Virginia DCLS et al
EPI_ISL_419262,Virginia DCLS,Virginia DCLS,Virginia DCLS et al
EPI_ISL_418956,Virginia DCLS,Virginia DCLS,Virginia DCLS et al
EPI_ISL_418957,Virginia DCLS,Virginia DCLS,Virginia DCLS et al
EPI_ISL_418958,Virginia DCLS,Virginia DCLS,Virginia DCLS et al
EPI_ISL_419256,Virginia DCLS,Virginia DCLS,Virginia DCLS et al
EPI_ISL_419257,Virginia DCLS,Virginia DCLS,Virginia DCLS et al
EPI_ISL_419258,Virginia DCLS,Virginia DCLS,Virginia DCLS et al
EPI_ISL_419260,Virginia DCLS,Virginia DCLS,Virginia DCLS et al
EPI_ISL_419261,Virginia DCLS,Virginia DCLS,Virginia DCLS et al
EPI_ISL_419706,Virginia DCLS,Virginia DCLS,Virginia DCLS et al
EPI_ISL_419708,Virginia DCLS,Virginia DCLS,Virginia DCLS et al
EPI_ISL_419710,Virginia DCLS,Virginia DCLS,Virginia DCLS et al
EPI_ISL_419712,Virginia DCLS,Virginia DCLS,Virginia DCLS et al
EPI_ISL_419713,Virginia DCLS,Virginia DCLS,Virginia DCLS et al
EPI_ISL_420628,Virginia DCLS,Virginia DCLS,Virginia DCLS et al
EPI_ISL_420018,Virginia DCLS,Virginia DCLS,Virginia DCLS et al
EPI_ISL_420019,Virginia DCLS,Virginia DCLS,Virginia DCLS et al
EPI_ISL_420629,Virginia DCLS,Virginia DCLS,Virginia DCLS et al
EPI_ISL_420020,Virginia DCLS,Virginia DCLS,Virginia DCLS et al
EPI_ISL_420630,Virginia DCLS,Virginia DCLS,Virginia DCLS et al
EPI_ISL_420021,Virginia DCLS,Virginia DCLS,Virginia DCLS et al
EPI_ISL_420022,Virginia DCLS,Virginia DCLS,Virginia DCLS et al
EPI_ISL_426454,Virginia DCLS,Virginia DCLS,Virginia DCLS et al
EPI_ISL_420023,Virginia DCLS,Virginia DCLS,Virginia DCLS et al
EPI_ISL_420024,Virginia DCLS,Virginia DCLS,Virginia DCLS et al
EPI_ISL_420025,Virginia DCLS,Virginia DCLS,Virginia DCLS et al
EPI_ISL_420026,Virginia DCLS,Virginia DCLS,Virginia DCLS et al
EPI_ISL_420027,Virginia DCLS,Virginia DCLS,Virginia DCLS et al
EPI_ISL_426455,Virginia DCLS,Virginia DCLS,Virginia DCLS et al
EPI_ISL_426456,Virginia DCLS,Virginia DCLS,Virginia DCLS et al
EPI_ISL_426457,Virginia DCLS,Virginia DCLS,Virginia DCLS et al
EPI_ISL_426458,Virginia DCLS,Virginia DCLS,Virginia DCLS et al
EPI_ISL_426459,Virginia DCLS,Virginia DCLS,Virginia DCLS et al
EPI_ISL_426460,Virginia DCLS,Virginia DCLS,Virginia DCLS et al
EPI_ISL_426461,Virginia DCLS,Virginia DCLS,Virginia DCLS et al
EPI_ISL_426462,Virginia DCLS,Virginia DCLS,Virginia DCLS et al
EPI_ISL_426463,Virginia DCLS,Virginia DCLS,Virginia DCLS et al
EPI_ISL_426464,Virginia DCLS,Virginia DCLS,Virginia DCLS et al
EPI_ISL_426465,Virginia DCLS,Virginia DCLS,Virginia DCLS et al
EPI_ISL_426466,Virginia DCLS,Virginia DCLS,Virginia DCLS et al
EPI_ISL_426467,Virginia DCLS,Virginia DCLS,Virginia DCLS et al
EPI_ISL_426468,Virginia DCLS,Virginia DCLS,Virginia DCLS et al
EPI_ISL_426469,Virginia DCLS,Virginia DCLS,Virginia DCLS et al
EPI_ISL_426470,Virginia DCLS,Virginia DCLS,Virginia DCLS et al
EPI_ISL_426471,Virginia DCLS,Virginia DCLS,Virginia DCLS et al
EPI_ISL_426472,Virginia DCLS,Virginia DCLS,Virginia DCLS et al
EPI_ISL_426473,Virginia DCLS,Virginia DCLS,Virginia DCLS et al
EPI_ISL_426474,Virginia DCLS,Virginia DCLS,Virginia DCLS et al
EPI_ISL_426475,Virginia DCLS,Virginia DCLS,Virginia DCLS et al
EPI_ISL_429969,Virginia DCLS,Virginia DCLS,Virginia DCLS et al
EPI_ISL_429970,Virginia DCLS,Virginia DCLS,Virginia DCLS et al
EPI_ISL_429971,Virginia DCLS,Virginia DCLS,Virginia DCLS et al
EPI_ISL_429972,Virginia DCLS,Virginia DCLS,Virginia DCLS et al
EPI_ISL_429973,Virginia DCLS,Virginia DCLS,Virginia DCLS et al
EPI_ISL_429974,Virginia DCLS,Virginia DCLS,Virginia DCLS et al
EPI_ISL_429975,Virginia DCLS,Virginia DCLS,Virginia DCLS et al
EPI_ISL_429976,Virginia DCLS,Virginia DCLS,Virginia DCLS et al
EPI_ISL_429977,Virginia DCLS,Virginia DCLS,Virginia DCLS et al
EPI_ISL_429978,Virginia DCLS,Virginia DCLS,Virginia DCLS et al
EPI_ISL_429979,Virginia DCLS,Virginia DCLS,Virginia DCLS et al
EPI_ISL_429980,Virginia DCLS,Virginia DCLS,Virginia DCLS et al
EPI_ISL_429981,Virginia DCLS,Virginia DCLS,Virginia DCLS et al
EPI_ISL_429982,Virginia DCLS,Virginia DCLS,Virginia DCLS et al
EPI_ISL_429983,Virginia DCLS,Virginia DCLS,Virginia DCLS et al
EPI_ISL_429984,Virginia DCLS,Virginia DCLS,Virginia DCLS et al
EPI_ISL_429985,Virginia DCLS,Virginia DCLS,Virginia DCLS et al
EPI_ISL_429986,Virginia DCLS,Virginia DCLS,Virginia DCLS et al
EPI_ISL_429987,Virginia DCLS,Virginia DCLS,Virginia DCLS et al
EPI_ISL_429988,Virginia DCLS,Virginia DCLS,Virginia DCLS et al
EPI_ISL_429989,Virginia DCLS,Virginia DCLS,Virginia DCLS et al
EPI_ISL_434590,Virginia DCLS,Virginia DCLS,Virginia DCLS et al
EPI_ISL_434591,Virginia DCLS,Virginia DCLS,Virginia DCLS et al
EPI_ISL_434592,Virginia DCLS,Virginia DCLS,Virginia DCLS et al
EPI_ISL_434593,Virginia DCLS,Virginia DCLS,Virginia DCLS et al
EPI_ISL_434594,Virginia DCLS,Virginia DCLS,Virginia DCLS et al
EPI_ISL_434595,Virginia DCLS,Virginia DCLS,Virginia DCLS et al
EPI_ISL_434596,Virginia DCLS,Virginia DCLS,Virginia DCLS et al
EPI_ISL_434597,Virginia DCLS,Virginia DCLS,Virginia DCLS et al
EPI_ISL_434598,Virginia DCLS,Virginia DCLS,Virginia DCLS et al
EPI_ISL_434599,Virginia DCLS,Virginia DCLS,Virginia DCLS et al
EPI_ISL_434600,Virginia DCLS,Virginia DCLS,Virginia DCLS et al
EPI_ISL_434601,Virginia DCLS,Virginia DCLS,Virginia DCLS et al
EPI_ISL_434602,Virginia DCLS,Virginia DCLS,Virginia DCLS et al
EPI_ISL_434603,Virginia DCLS,Virginia DCLS,Virginia DCLS et al
EPI_ISL_434604,Virginia DCLS,Virginia DCLS,Virginia DCLS et al
EPI_ISL_434605,Virginia DCLS,Virginia DCLS,Virginia DCLS et al
EPI_ISL_434606,Virginia DCLS,Virginia DCLS,Virginia DCLS et al
EPI_ISL_437763,Virginia DCLS,Virginia DCLS,Virginia DCLS et al
EPI_ISL_437764,Virginia DCLS,Virginia DCLS,Virginia DCLS et al
EPI_ISL_437765,Virginia DCLS,Virginia DCLS,Virginia DCLS et al
EPI_ISL_437766,Virginia DCLS,Virginia DCLS,Virginia DCLS et al
EPI_ISL_437767,Virginia DCLS,Virginia DCLS,Virginia DCLS et al
EPI_ISL_437768,Virginia DCLS,Virginia DCLS,Virginia DCLS et al
EPI_ISL_437769,Virginia DCLS,Virginia DCLS,Virginia DCLS et al
EPI_ISL_437770,Virginia DCLS,Virginia DCLS,Virginia DCLS et al
EPI_ISL_437771,Virginia DCLS,Virginia DCLS,Virginia DCLS et al
EPI_ISL_437772,Virginia DCLS,Virginia DCLS,Virginia DCLS et al
EPI_ISL_437773,Virginia DCLS,Virginia DCLS,Virginia DCLS et al
EPI_ISL_437774,Virginia DCLS,Virginia DCLS,Virginia DCLS et al
EPI_ISL_437775,Virginia DCLS,Virginia DCLS,Virginia DCLS et al
EPI_ISL_437776,Virginia DCLS,Virginia DCLS,Virginia DCLS et al
EPI_ISL_437777,Virginia DCLS,Virginia DCLS,Virginia DCLS et al
EPI_ISL_437778,Virginia DCLS,Virginia DCLS,Virginia DCLS et al
EPI_ISL_437779,Virginia DCLS,Virginia DCLS,Virginia DCLS et al
EPI_ISL_437780,Virginia DCLS,Virginia DCLS,Virginia DCLS et al
EPI_ISL_437781,Virginia DCLS,Virginia DCLS,Virginia DCLS et al
EPI_ISL_437782,Virginia DCLS,Virginia DCLS,Virginia DCLS et al
EPI_ISL_437783,Virginia DCLS,Virginia DCLS,Virginia DCLS et al
EPI_ISL_437784,Virginia DCLS,Virginia DCLS,Virginia DCLS et al
EPI_ISL_437785,Virginia DCLS,Virginia DCLS,Virginia DCLS et al
EPI_ISL_437786,Virginia DCLS,Virginia DCLS,Virginia DCLS et al
EPI_ISL_437787,Virginia DCLS,Virginia DCLS,Virginia DCLS et al
EPI_ISL_437788,Virginia DCLS,Virginia DCLS,Virginia DCLS et al
EPI_ISL_437789,Virginia DCLS,Virginia DCLS,Virginia DCLS et al
EPI_ISL_437790,Virginia DCLS,Virginia DCLS,Virginia DCLS et al
EPI_ISL_437791,Virginia DCLS,Virginia DCLS,Virginia DCLS et al
EPI_ISL_437792,Virginia DCLS,Virginia DCLS,Virginia DCLS et al
EPI_ISL_437793,Virginia DCLS,Virginia DCLS,Virginia DCLS et al
EPI_ISL_437794,Virginia DCLS,Virginia DCLS,Virginia DCLS et al
EPI_ISL_437795,Virginia DCLS,Virginia DCLS,Virginia DCLS et al
EPI_ISL_437796,Virginia DCLS,Virginia DCLS,Virginia DCLS et al
EPI_ISL_437797,Virginia DCLS,Virginia DCLS,Virginia DCLS et al
EPI_ISL_437798,Virginia DCLS,Virginia DCLS,Virginia DCLS et al
EPI_ISL_437799,Virginia DCLS,Virginia DCLS,Virginia DCLS et al
EPI_ISL_437800,Virginia DCLS,Virginia DCLS,Virginia DCLS et al
EPI_ISL_437801,Virginia DCLS,Virginia DCLS,Virginia DCLS et al
EPI_ISL_437802,Virginia DCLS,Virginia DCLS,Virginia DCLS et al
EPI_ISL_437387,Virginia DCLS,Virginia DCLS,Virginia DCLS et al
EPI_ISL_437388,Virginia DCLS,Virginia DCLS,Virginia DCLS et al
EPI_ISL_437389,Virginia DCLS,Virginia DCLS,Virginia DCLS et al
EPI_ISL_437390,Virginia DCLS,Virginia DCLS,Virginia DCLS et al
EPI_ISL_437391,Virginia DCLS,Virginia DCLS,Virginia DCLS et al
EPI_ISL_437392,Virginia DCLS,Virginia DCLS,Virginia DCLS et al
EPI_ISL_437393,Virginia DCLS,Virginia DCLS,Virginia DCLS et al
EPI_ISL_437394,Virginia DCLS,Virginia DCLS,Virginia DCLS et al
EPI_ISL_437395,Virginia DCLS,Virginia DCLS,Virginia DCLS et al
EPI_ISL_437396,Virginia DCLS,Virginia DCLS,Virginia DCLS et al
EPI_ISL_437397,Virginia DCLS,Virginia DCLS,Virginia DCLS et al
EPI_ISL_437398,Virginia DCLS,Virginia DCLS,Virginia DCLS et al
EPI_ISL_437399,Virginia DCLS,Virginia DCLS,Virginia DCLS et al
EPI_ISL_437400,Virginia DCLS,Virginia DCLS,Virginia DCLS et al
EPI_ISL_437401,Virginia DCLS,Virginia DCLS,Virginia DCLS et al
EPI_ISL_437402,Virginia DCLS,Virginia DCLS,Virginia DCLS et al
EPI_ISL_437403,Virginia DCLS,Virginia DCLS,Virginia DCLS et al
EPI_ISL_437404,Virginia DCLS,Virginia DCLS,Virginia DCLS et al
EPI_ISL_437405,Virginia DCLS,Virginia DCLS,Virginia DCLS et al
EPI_ISL_437406,Virginia DCLS,Virginia DCLS,Virginia DCLS et al
EPI_ISL_437407,Virginia DCLS,Virginia DCLS,Virginia DCLS et al
EPI_ISL_437408,Virginia DCLS,Virginia DCLS,Virginia DCLS et al
EPI_ISL_437409,Virginia DCLS,Virginia DCLS,Virginia DCLS et al
EPI_ISL_437410,Virginia DCLS,Virginia DCLS,Virginia DCLS et al
EPI_ISL_437411,Virginia DCLS,Virginia DCLS,Virginia DCLS et al
EPI_ISL_437412,Virginia DCLS,Virginia DCLS,Virginia DCLS et al
EPI_ISL_437413,Virginia DCLS,Virginia DCLS,Virginia DCLS et al
EPI_ISL_437414,Virginia DCLS,Virginia DCLS,Virginia DCLS et al
EPI_ISL_437415,Virginia DCLS,Virginia DCLS,Virginia DCLS et al
EPI_ISL_437416,Virginia DCLS,Virginia DCLS,Virginia DCLS et al
EPI_ISL_437417,Virginia DCLS,Virginia DCLS,Virginia DCLS et al
EPI_ISL_437418,Virginia DCLS,Virginia DCLS,Virginia DCLS et al
EPI_ISL_437419,Virginia DCLS,Virginia DCLS,Virginia DCLS et al
EPI_ISL_437420,Virginia DCLS,Virginia DCLS,Virginia DCLS et al
EPI_ISL_437421,Virginia DCLS,Virginia DCLS,Virginia DCLS et al
EPI_ISL_437422,Virginia DCLS,Virginia DCLS,Virginia DCLS et al
EPI_ISL_437423,Virginia DCLS,Virginia DCLS,Virginia DCLS et al
EPI_ISL_437424,Virginia DCLS,Virginia DCLS,Virginia DCLS et al
EPI_ISL_437425,Virginia DCLS,Virginia DCLS,Virginia DCLS et al
EPI_ISL_437426,Virginia DCLS,Virginia DCLS,Virginia DCLS et al
EPI_ISL_437427,Virginia DCLS,Virginia DCLS,Virginia DCLS et al
EPI_ISL_437428,Virginia DCLS,Virginia DCLS,Virginia DCLS et al
EPI_ISL_437429,Virginia DCLS,Virginia DCLS,Virginia DCLS et al
EPI_ISL_437430,Virginia DCLS,Virginia DCLS,Virginia DCLS et al
EPI_ISL_437431,Virginia DCLS,Virginia DCLS,Virginia DCLS et al
EPI_ISL_437432,Virginia DCLS,Virginia DCLS,Virginia DCLS et al
EPI_ISL_452796,Virginia DCLS,Virginia DCLS,Virginia DCLS et al
EPI_ISL_452797,Virginia DCLS,Virginia DCLS,Virginia DCLS et al
EPI_ISL_452798,Virginia DCLS,Virginia DCLS,Virginia DCLS et al
EPI_ISL_452799,Virginia DCLS,Virginia DCLS,Virginia DCLS et al
EPI_ISL_452800,Virginia DCLS,Virginia DCLS,Virginia DCLS et al
EPI_ISL_452801,Virginia DCLS,Virginia DCLS,Virginia DCLS et al
EPI_ISL_452802,Virginia DCLS,Virginia DCLS,Virginia DCLS et al
EPI_ISL_452803,Virginia DCLS,Virginia DCLS,Virginia DCLS et al
EPI_ISL_452804,Virginia DCLS,Virginia DCLS,Virginia DCLS et al
EPI_ISL_452805,Virginia DCLS,Virginia DCLS,Virginia DCLS et al
EPI_ISL_452806,Virginia DCLS,Virginia DCLS,Virginia DCLS et al
EPI_ISL_452807,Virginia DCLS,Virginia DCLS,Virginia DCLS et al
EPI_ISL_452808,Virginia DCLS,Virginia DCLS,Virginia DCLS et al
EPI_ISL_452809,Virginia DCLS,Virginia DCLS,Virginia DCLS et al
EPI_ISL_452810,Virginia DCLS,Virginia DCLS,Virginia DCLS et al
EPI_ISL_452811,Virginia DCLS,Virginia DCLS,Virginia DCLS et al
EPI_ISL_452812,Virginia DCLS,Virginia DCLS,Virginia DCLS et al
EPI_ISL_452813,Virginia DCLS,Virginia DCLS,Virginia DCLS et al
EPI_ISL_452814,Virginia DCLS,Virginia DCLS,Virginia DCLS et al
EPI_ISL_452815,Virginia DCLS,Virginia DCLS,Virginia DCLS et al
EPI_ISL_452816,Virginia DCLS,Virginia DCLS,Virginia DCLS et al
EPI_ISL_452817,Virginia DCLS,Virginia DCLS,Virginia DCLS et al
EPI_ISL_452818,Virginia DCLS,Virginia DCLS,Virginia DCLS et al
EPI_ISL_452819,Virginia DCLS,Virginia DCLS,Virginia DCLS et al
EPI_ISL_452820,Virginia DCLS,Virginia DCLS,Virginia DCLS et al
EPI_ISL_452821,Virginia DCLS,Virginia DCLS,Virginia DCLS et al
EPI_ISL_452822,Virginia DCLS,Virginia DCLS,Virginia DCLS et al
EPI_ISL_452823,Virginia DCLS,Virginia DCLS,Virginia DCLS et al
EPI_ISL_452824,Virginia DCLS,Virginia DCLS,Virginia DCLS et al
EPI_ISL_452825,Virginia DCLS,Virginia DCLS,Virginia DCLS et al
EPI_ISL_452826,Virginia DCLS,Virginia DCLS,Virginia DCLS et al
EPI_ISL_452827,Virginia DCLS,Virginia DCLS,Virginia DCLS et al
EPI_ISL_452828,Virginia DCLS,Virginia DCLS,Virginia DCLS et al
EPI_ISL_452829,Virginia DCLS,Virginia DCLS,Virginia DCLS et al
EPI_ISL_452830,Virginia DCLS,Virginia DCLS,Virginia DCLS et al
EPI_ISL_452831,Virginia DCLS,Virginia DCLS,Virginia DCLS et al
EPI_ISL_452832,Virginia DCLS,Virginia DCLS,Virginia DCLS et al
EPI_ISL_452833,Virginia DCLS,Virginia DCLS,Virginia DCLS et al
EPI_ISL_452834,Virginia DCLS,Virginia DCLS,Virginia DCLS et al
EPI_ISL_452835,Virginia DCLS,Virginia DCLS,Virginia DCLS et al
EPI_ISL_452836,Virginia DCLS,Virginia DCLS,Virginia DCLS et al
EPI_ISL_452837,Virginia DCLS,Virginia DCLS,Virginia DCLS et al
EPI_ISL_452838,Virginia DCLS,Virginia DCLS,Virginia DCLS et al
EPI_ISL_452839,Virginia DCLS,Virginia DCLS,Virginia DCLS et al
EPI_ISL_452840,Virginia DCLS,Virginia DCLS,Virginia DCLS et al
EPI_ISL_452841,Virginia DCLS,Virginia DCLS,Virginia DCLS et al
EPI_ISL_452842,Virginia DCLS,Virginia DCLS,Virginia DCLS et al
EPI_ISL_452843,Virginia DCLS,Virginia DCLS,Virginia DCLS et al
EPI_ISL_452844,Virginia DCLS,Virginia DCLS,Virginia DCLS et al
EPI_ISL_452845,Virginia DCLS,Virginia DCLS,Virginia DCLS et al
EPI_ISL_452846,Virginia DCLS,Virginia DCLS,Virginia DCLS et al
EPI_ISL_452847,Virginia DCLS,Virginia DCLS,Virginia DCLS et al
EPI_ISL_452848,Virginia DCLS,Virginia DCLS,Virginia DCLS et al
EPI_ISL_452849,Virginia DCLS,Virginia DCLS,Virginia DCLS et al
EPI_ISL_452850,Virginia DCLS,Virginia DCLS,Virginia DCLS et al
EPI_ISL_452851,Virginia DCLS,Virginia DCLS,Virginia DCLS et al
EPI_ISL_452852,Virginia DCLS,Virginia DCLS,Virginia DCLS et al
EPI_ISL_452853,Virginia DCLS,Virginia DCLS,Virginia DCLS et al
EPI_ISL_452854,Virginia DCLS,Virginia DCLS,Virginia DCLS et al
EPI_ISL_452855,Virginia DCLS,Virginia DCLS,Virginia DCLS et al
EPI_ISL_452856,Virginia DCLS,Virginia DCLS,Virginia DCLS et al
EPI_ISL_463094,Virginia DCLS,Virginia DCLS,Virginia DCLS et al
EPI_ISL_463095,Virginia DCLS,Virginia DCLS,Virginia DCLS et al
EPI_ISL_463096,Virginia DCLS,Virginia DCLS,Virginia DCLS et al
EPI_ISL_463097,Virginia DCLS,Virginia DCLS,Virginia DCLS et al
EPI_ISL_463098,Virginia DCLS,Virginia DCLS,Virginia DCLS et al
EPI_ISL_463099,Virginia DCLS,Virginia DCLS,Virginia DCLS et al
EPI_ISL_463100,Virginia DCLS,Virginia DCLS,Virginia DCLS et al
EPI_ISL_463101,Virginia DCLS,Virginia DCLS,Virginia DCLS et al
EPI_ISL_463102,Virginia DCLS,Virginia DCLS,Virginia DCLS et al
EPI_ISL_463103,Virginia DCLS,Virginia DCLS,Virginia DCLS et al
EPI_ISL_463104,Virginia DCLS,Virginia DCLS,Virginia DCLS et al
EPI_ISL_463105,Virginia DCLS,Virginia DCLS,Virginia DCLS et al
EPI_ISL_463106,Virginia DCLS,Virginia DCLS,Virginia DCLS et al
EPI_ISL_463107,Virginia DCLS,Virginia DCLS,Virginia DCLS et al
EPI_ISL_463108,Virginia DCLS,Virginia DCLS,Virginia DCLS et al
EPI_ISL_463109,Virginia DCLS,Virginia DCLS,Virginia DCLS et al
EPI_ISL_463110,Virginia DCLS,Virginia DCLS,Virginia DCLS et al
EPI_ISL_463111,Virginia DCLS,Virginia DCLS,Virginia DCLS et al
EPI_ISL_463112,Virginia DCLS,Virginia DCLS,Virginia DCLS et al
EPI_ISL_463113,Virginia DCLS,Virginia DCLS,Virginia DCLS et al
EPI_ISL_467928,Virginia DCLS,Virginia DCLS,Virginia DCLS et al
EPI_ISL_467929,Virginia DCLS,Virginia DCLS,Virginia DCLS et al
EPI_ISL_467930,Virginia DCLS,Virginia DCLS,Virginia DCLS et al
EPI_ISL_467931,Virginia DCLS,Virginia DCLS,Virginia DCLS et al
EPI_ISL_467932,Virginia DCLS,Virginia DCLS,Virginia DCLS et al
EPI_ISL_467933,Virginia DCLS,Virginia DCLS,Virginia DCLS et al
EPI_ISL_467934,Virginia DCLS,Virginia DCLS,Virginia DCLS et al
EPI_ISL_467935,Virginia DCLS,Virginia DCLS,Virginia DCLS et al
EPI_ISL_467936,Virginia DCLS,Virginia DCLS,Virginia DCLS et al
EPI_ISL_467937,Virginia DCLS,Virginia DCLS,Virginia DCLS et al
EPI_ISL_467938,Virginia DCLS,Virginia DCLS,Virginia DCLS et al
EPI_ISL_467939,Virginia DCLS,Virginia DCLS,Virginia DCLS et al
EPI_ISL_467940,Virginia DCLS,Virginia DCLS,Virginia DCLS et al
EPI_ISL_463114,Virginia DCLS,Virginia DCLS,Virginia DCLS et al
EPI_ISL_463115,Virginia DCLS,Virginia DCLS,Virginia DCLS et al
EPI_ISL_463116,Virginia DCLS,Virginia DCLS,Virginia DCLS et al
EPI_ISL_463117,Virginia DCLS,Virginia DCLS,Virginia DCLS et al
EPI_ISL_463118,Virginia DCLS,Virginia DCLS,Virginia DCLS et al
EPI_ISL_463119,Virginia DCLS,Virginia DCLS,Virginia DCLS et al
EPI_ISL_463120,Virginia DCLS,Virginia DCLS,Virginia DCLS et al
EPI_ISL_463121,Virginia DCLS,Virginia DCLS,Virginia DCLS et al
EPI_ISL_463122,Virginia DCLS,Virginia DCLS,Virginia DCLS et al
EPI_ISL_463123,Virginia DCLS,Virginia DCLS,Virginia DCLS et al
EPI_ISL_463124,Virginia DCLS,Virginia DCLS,Virginia DCLS et al
EPI_ISL_463125,Virginia DCLS,Virginia DCLS,Virginia DCLS et al
EPI_ISL_463126,Virginia DCLS,Virginia DCLS,Virginia DCLS et al
EPI_ISL_467941,Virginia DCLS,Virginia DCLS,Virginia DCLS et al
EPI_ISL_467942,Virginia DCLS,Virginia DCLS,Virginia DCLS et al
EPI_ISL_463127,Virginia DCLS,Virginia DCLS,Virginia DCLS et al
EPI_ISL_463128,Virginia DCLS,Virginia DCLS,Virginia DCLS et al
EPI_ISL_463129,Virginia DCLS,Virginia DCLS,Virginia DCLS et al
EPI_ISL_463130,Virginia DCLS,Virginia DCLS,Virginia DCLS et al
EPI_ISL_463131,Virginia DCLS,Virginia DCLS,Virginia DCLS et al
EPI_ISL_463132,Virginia DCLS,Virginia DCLS,Virginia DCLS et al
EPI_ISL_463133,Virginia DCLS,Virginia DCLS,Virginia DCLS et al
EPI_ISL_463134,Virginia DCLS,Virginia DCLS,Virginia DCLS et al
EPI_ISL_463135,Virginia DCLS,Virginia DCLS,Virginia DCLS et al
EPI_ISL_463136,Virginia DCLS,Virginia DCLS,Virginia DCLS et al
EPI_ISL_463137,Virginia DCLS,Virginia DCLS,Virginia DCLS et al
EPI_ISL_467943,Virginia DCLS,Virginia DCLS,Virginia DCLS et al
EPI_ISL_467944,Virginia DCLS,Virginia DCLS,Virginia DCLS et al
EPI_ISL_467782,Virginia DCLS,Virginia DCLS,Virginia DCLS et al
EPI_ISL_467783,Virginia DCLS,Virginia DCLS,Virginia DCLS et al
EPI_ISL_467784,Virginia DCLS,Virginia DCLS,Virginia DCLS et al
EPI_ISL_467785,Virginia DCLS,Virginia DCLS,Virginia DCLS et al
EPI_ISL_467786,Virginia DCLS,Virginia DCLS,Virginia DCLS et al
EPI_ISL_467787,Virginia DCLS,Virginia DCLS,Virginia DCLS et al
EPI_ISL_467788,Virginia DCLS,Virginia DCLS,Virginia DCLS et al
EPI_ISL_467789,Virginia DCLS,Virginia DCLS,Virginia DCLS et al
EPI_ISL_467790,Virginia DCLS,Virginia DCLS,Virginia DCLS et al
EPI_ISL_467791,Virginia DCLS,Virginia DCLS,Virginia DCLS et al
EPI_ISL_467792,Virginia DCLS,Virginia DCLS,Virginia DCLS et al
EPI_ISL_467793,Virginia DCLS,Virginia DCLS,Virginia DCLS et al
EPI_ISL_467794,Virginia DCLS,Virginia DCLS,Virginia DCLS et al
EPI_ISL_467795,Virginia DCLS,Virginia DCLS,Virginia DCLS et al
EPI_ISL_467796,Virginia DCLS,Virginia DCLS,Virginia DCLS et al
EPI_ISL_467797,Virginia DCLS,Virginia DCLS,Virginia DCLS et al
EPI_ISL_467798,Virginia DCLS,Virginia DCLS,Virginia DCLS et al
EPI_ISL_467799,Virginia DCLS,Virginia DCLS,Virginia DCLS et al
EPI_ISL_467800,Virginia DCLS,Virginia DCLS,Virginia DCLS et al
EPI_ISL_467801,Virginia DCLS,Virginia DCLS,Virginia DCLS et al
EPI_ISL_467802,Virginia DCLS,Virginia DCLS,Virginia DCLS et al
EPI_ISL_467803,Virginia DCLS,Virginia DCLS,Virginia DCLS et al
EPI_ISL_467804,Virginia DCLS,Virginia DCLS,Virginia DCLS et al
EPI_ISL_467805,Virginia DCLS,Virginia DCLS,Virginia DCLS et al
EPI_ISL_467806,Virginia DCLS,Virginia DCLS,Virginia DCLS et al
EPI_ISL_467807,Virginia DCLS,Virginia DCLS,Virginia DCLS et al
EPI_ISL_467808,Virginia DCLS,Virginia DCLS,Virginia DCLS et al
EPI_ISL_424907,VA-Division of Consolidated Laboratory Services,"Pathogen Discovery, Respiratory Viruses Branch, Division of Viral Diseases, Centers for Disease Control and Prevention",Ying Tao et al
EPI_ISL_424891,VA-Division of Consolidated Laboratory Services,"Pathogen Discovery, Respiratory Viruses Branch, Division of Viral Diseases, Centers for Disease Control and Prevention",Yan Li et al
EPI_ISL_424892,VA-Division of Consolidated Laboratory Services,"Pathogen Discovery, Respiratory Viruses Branch, Division of Viral Diseases, Centers for Disease Control and Prevention",Yan Li et al
EPI_ISL_424893,VA-Division of Consolidated Laboratory Services,"Pathogen Discovery, Respiratory Viruses Branch, Division of Viral Diseases, Centers for Disease Control and Prevention",Yan Li et al
EPI_ISL_424894,VA-Division of Consolidated Laboratory Services,"Pathogen Discovery, Respiratory Viruses Branch, Division of Viral Diseases, Centers for Disease Control and Prevention",Yan Li et al
EPI_ISL_436046,US VI Department of Health,"Pathogen Discovery, Respiratory Viruses Branch, Division of Viral Diseases, Centers for Disease Control and Prevention",Ying Tao et al
EPI_ISL_436045,US VI Department of Health,"Pathogen Discovery, Respiratory Viruses Branch, Division of Viral Diseases, Centers for Disease Control and Prevention",Ying Tao et al
EPI_ISL_452119,VI-US Virgin Islands Department of Health,"Pathogen Discovery, Respiratory Viruses Branch, Division of Viral Diseases, Centers for Disease Control and Prevention",Yan Li et al
EPI_ISL_464167,VI-US Virgin Islands Department of Health,"Pathogen Discovery, Respiratory Viruses Branch, Division of Viral Diseases, Centers for Disease Control and Prevention",Krista Queen et al
EPI_ISL_452121,VI-US Virgin Islands Department of Health,"Pathogen Discovery, Respiratory Viruses Branch, Division of Viral Diseases, Centers for Disease Control and Prevention",Jing Zhang et al
EPI_ISL_452123,VI-US Virgin Islands Department of Health,"Pathogen Discovery, Respiratory Viruses Branch, Division of Viral Diseases, Centers for Disease Control and Prevention",Jing Zhang et al
EPI_ISL_452122,VI-US Virgin Islands Department of Health,"Pathogen Discovery, Respiratory Viruses Branch, Division of Viral Diseases, Centers for Disease Control and Prevention",Jing Zhang et al
EPI_ISL_450804,VI-US Virgin Islands Department of Health,"Pathogen Discovery, Respiratory Viruses Branch, Division of Viral Diseases, Centers for Disease Control and Prevention",Yan Li et al
EPI_ISL_451960,VI-US Virgin Islands Department of Health,Centers for Disease Control and Prevention,Queen et al
EPI_ISL_450805,VI-US Virgin Islands Department of Health,"Pathogen Discovery, Respiratory Viruses Branch, Division of Viral Diseases, Centers for Disease Control and Prevention",Krista Queen et al
EPI_ISL_450806,VI-US Virgin Islands Department of Health,"Pathogen Discovery, Respiratory Viruses Branch, Division of Viral Diseases, Centers for Disease Control and Prevention",Yan Li et al
EPI_ISL_454643,VI-US Virgin Islands Department of Health,"Pathogen Discovery, Respiratory Viruses Branch, Division of Viral Diseases, Centers for Disease Control and Prevention",Jing Zhang et al
EPI_ISL_454650,VI-US Virgin Islands Department of Health,"Pathogen Discovery, Respiratory Viruses Branch, Division of Viral Diseases, Centers for Disease Control and Prevention",Ying Tao et al
EPI_ISL_454649,VI-US Virgin Islands Department of Health,"Pathogen Discovery, Respiratory Viruses Branch, Division of Viral Diseases, Centers for Disease Control and Prevention",Ying Tao et al
EPI_ISL_454647,VI-US Virgin Islands Department of Health,"Pathogen Discovery, Respiratory Viruses Branch, Division of Viral Diseases, Centers for Disease Control and Prevention",Ying Tao et al
EPI_ISL_454648,VI-US Virgin Islands Department of Health,"Pathogen Discovery, Respiratory Viruses Branch, Division of Viral Diseases, Centers for Disease Control and Prevention",Ying Tao et al
EPI_ISL_454651,VI-US Virgin Islands Department of Health,"Pathogen Discovery, Respiratory Viruses Branch, Division of Viral Diseases, Centers for Disease Control and Prevention",Ying Tao et al
EPI_ISL_454644,VI-US Virgin Islands Department of Health,"Pathogen Discovery, Respiratory Viruses Branch, Division of Viral Diseases, Centers for Disease Control and Prevention",Jing Zhang et al
EPI_ISL_452137,VI-US Virgin Islands Department of Health,"Pathogen Discovery, Respiratory Viruses Branch, Division of Viral Diseases, Centers for Disease Control and Prevention",Anna Uehara et al
EPI_ISL_454652,VI-US Virgin Islands Department of Health,"Pathogen Discovery, Respiratory Viruses Branch, Division of Viral Diseases, Centers for Disease Control and Prevention",Ying Tao et al
EPI_ISL_452138,VI-US Virgin Islands Department of Health,"Pathogen Discovery, Respiratory Viruses Branch, Division of Viral Diseases, Centers for Disease Control and Prevention",Anna Uehara et al
EPI_ISL_447846,VT Dept. of Health Laboratory,"Pathogen Discovery, Respiratory Viruses Branch, Division of Viral Diseases, Centers for Disease Control and Prevention",Krista Queen et al
EPI_ISL_418779,WA State Department of Health,"Pathogen Discovery, Respiratory Viruses Branch, Division of Viral Diseases, Centers for Disease Control and Prevention",Ying Tao et al
EPI_ISL_418781,WA State Department of Health,"Pathogen Discovery, Respiratory Viruses Branch, Division of Viral Diseases, Centers for Disease Control and Prevention",Ying Tao et al
EPI_ISL_418782,WA State Department of Health,"Pathogen Discovery, Respiratory Viruses Branch, Division of Viral Diseases, Centers for Disease Control and Prevention",Ying Tao et al
EPI_ISL_418784,WA State Department of Health,"Pathogen Discovery, Respiratory Viruses Branch, Division of Viral Diseases, Centers for Disease Control and Prevention",Ying Tao et al
EPI_ISL_418785,WA State Department of Health,"Pathogen Discovery, Respiratory Viruses Branch, Division of Viral Diseases, Centers for Disease Control and Prevention",Ying Tao et al
EPI_ISL_418771,WA State Department of Health,"Pathogen Discovery, Respiratory Viruses Branch, Division of Viral Diseases, Centers for Disease Control and Prevention",Jing Zhang et al
EPI_ISL_418772,WA State Department of Health,"Pathogen Discovery, Respiratory Viruses Branch, Division of Viral Diseases, Centers for Disease Control and Prevention",Jing Zhang et al
EPI_ISL_418773,WA State Department of Health,"Pathogen Discovery, Respiratory Viruses Branch, Division of Viral Diseases, Centers for Disease Control and Prevention",Jing Zhang et al
EPI_ISL_418774,WA State Department of Health,"Pathogen Discovery, Respiratory Viruses Branch, Division of Viral Diseases, Centers for Disease Control and Prevention",Jing Zhang et al
EPI_ISL_418777,WA State Department of Health,"Pathogen Discovery, Respiratory Viruses Branch, Division of Viral Diseases, Centers for Disease Control and Prevention",Jing Zhang et al
EPI_ISL_418778,WA State Department of Health,"Pathogen Discovery, Respiratory Viruses Branch, Division of Viral Diseases, Centers for Disease Control and Prevention",Ying Tao et al
EPI_ISL_468080,OHSU Lab Services Molecular Microbiology Lab,Oregon SARS-CoV-2 Genome Sequencing Center,Brendan L. O'Connell et al
EPI_ISL_468081,OHSU Lab Services Molecular Microbiology Lab,Oregon SARS-CoV-2 Genome Sequencing Center,Brendan L. O'Connell et al
EPI_ISL_468082,OHSU Lab Services Molecular Microbiology Lab,Oregon SARS-CoV-2 Genome Sequencing Center,Brendan L. O'Connell et al
EPI_ISL_468083,OHSU Lab Services Molecular Microbiology Lab,Oregon SARS-CoV-2 Genome Sequencing Center,Brendan L. O'Connell et al
EPI_ISL_468084,OHSU Lab Services Molecular Microbiology Lab,Oregon SARS-CoV-2 Genome Sequencing Center,Brendan L. O'Connell et al
EPI_ISL_454692,Quest Diagnostics,Quest Diagnostics,Anderson et al
EPI_ISL_444518,unknown,Molecular Infectious Disease,Anderson et al
EPI_ISL_468590,Quest Diagnostics,Quest Diagnostics,Anderson et al
EPI_ISL_467926,Quest Diagnostics,Quest Diagnostics,Anderson et al
EPI_ISL_467927,Quest Diagnostics,Quest Diagnostics,Anderson et al
EPI_ISL_463490,Washington State Department of Health,Seattle Flu Study,Chu et al et al
EPI_ISL_463491,Washington State Department of Health,Seattle Flu Study,Chu et al et al
EPI_ISL_463492,Washington State Department of Health,Seattle Flu Study,Chu et al et al
EPI_ISL_463493,Washington State Department of Health,Seattle Flu Study,Chu et al et al
EPI_ISL_463494,Washington State Department of Health,Seattle Flu Study,Chu et al et al
EPI_ISL_463495,Washington State Department of Health,Seattle Flu Study,Chu et al et al
EPI_ISL_463496,Washington State Department of Health,Seattle Flu Study,Chu et al et al
EPI_ISL_463497,Washington State Department of Health,Seattle Flu Study,Chu et al et al
EPI_ISL_463498,Washington State Department of Health,Seattle Flu Study,Chu et al et al
EPI_ISL_463499,Washington State Department of Health,Seattle Flu Study,Chu et al et al
EPI_ISL_463500,Washington State Department of Health,Seattle Flu Study,Chu et al et al
EPI_ISL_463501,Washington State Department of Health,Seattle Flu Study,Chu et al et al
EPI_ISL_463502,Washington State Department of Health,Seattle Flu Study,Chu et al et al
EPI_ISL_463503,Washington State Department of Health,Seattle Flu Study,Chu et al et al
EPI_ISL_463504,Washington State Department of Health,Seattle Flu Study,Chu et al et al
EPI_ISL_463505,Washington State Department of Health,Seattle Flu Study,Chu et al et al
EPI_ISL_463506,Washington State Department of Health,Seattle Flu Study,Chu et al et al
EPI_ISL_463507,Washington State Department of Health,Seattle Flu Study,Chu et al et al
EPI_ISL_463508,Washington State Department of Health,Seattle Flu Study,Chu et al et al
EPI_ISL_463509,Washington State Department of Health,Seattle Flu Study,Chu et al et al
EPI_ISL_463510,Washington State Department of Health,Seattle Flu Study,Chu et al et al
EPI_ISL_463511,Washington State Department of Health,Seattle Flu Study,Chu et al et al
EPI_ISL_463512,Washington State Department of Health,Seattle Flu Study,Chu et al et al
EPI_ISL_463513,Washington State Department of Health,Seattle Flu Study,Chu et al et al
EPI_ISL_463514,Washington State Department of Health,Seattle Flu Study,Chu et al et al
EPI_ISL_463515,Washington State Department of Health,Seattle Flu Study,Chu et al et al
EPI_ISL_463516,Washington State Department of Health,Seattle Flu Study,Chu et al et al
EPI_ISL_463517,Washington State Department of Health,Seattle Flu Study,Chu et al et al
EPI_ISL_463518,Washington State Department of Health,Seattle Flu Study,Chu et al et al
EPI_ISL_463519,Washington State Department of Health,Seattle Flu Study,Chu et al et al
EPI_ISL_463520,Washington State Department of Health,Seattle Flu Study,Chu et al et al
EPI_ISL_463521,Washington State Department of Health,Seattle Flu Study,Chu et al et al
EPI_ISL_463522,Washington State Department of Health,Seattle Flu Study,Chu et al et al
EPI_ISL_463523,Washington State Department of Health,Seattle Flu Study,Chu et al et al
EPI_ISL_463524,Washington State Department of Health,Seattle Flu Study,Chu et al et al
EPI_ISL_463525,Washington State Department of Health,Seattle Flu Study,Chu et al et al
EPI_ISL_463526,Washington State Department of Health,Seattle Flu Study,Chu et al et al
EPI_ISL_463527,Washington State Department of Health,Seattle Flu Study,Chu et al et al
EPI_ISL_463528,Washington State Department of Health,Seattle Flu Study,Chu et al et al
EPI_ISL_463529,Washington State Department of Health,Seattle Flu Study,Chu et al et al
EPI_ISL_417157,Washington State Department of Health,Seattle Flu Study,Chu etl al et al
EPI_ISL_463530,Washington State Department of Health,Seattle Flu Study,Chu et al et al
EPI_ISL_463531,Washington State Department of Health,Seattle Flu Study,Chu et al et al
EPI_ISL_463532,Washington State Department of Health,Seattle Flu Study,Chu et al et al
EPI_ISL_463533,Washington State Department of Health,Seattle Flu Study,Chu et al et al
EPI_ISL_463534,Washington State Department of Health,Seattle Flu Study,Chu et al et al
EPI_ISL_463535,Washington State Department of Health,Seattle Flu Study,Chu et al et al
EPI_ISL_463536,Washington State Department of Health,Seattle Flu Study,Chu et al et al
EPI_ISL_463537,Washington State Department of Health,Seattle Flu Study,Chu et al et al
EPI_ISL_463538,Washington State Department of Health,Seattle Flu Study,Chu et al et al
EPI_ISL_463539,Washington State Department of Health,Seattle Flu Study,Chu et al et al
EPI_ISL_463540,Washington State Department of Health,Seattle Flu Study,Chu et al et al
EPI_ISL_463541,Washington State Department of Health,Seattle Flu Study,Chu et al et al
EPI_ISL_463542,Washington State Department of Health,Seattle Flu Study,Chu et al et al
EPI_ISL_463543,Washington State Department of Health,Seattle Flu Study,Chu et al et al
EPI_ISL_463544,Washington State Department of Health,Seattle Flu Study,Chu et al et al
EPI_ISL_463545,Washington State Department of Health,Seattle Flu Study,Chu et al et al
EPI_ISL_463546,Washington State Department of Health,Seattle Flu Study,Chu et al et al
EPI_ISL_463547,Washington State Department of Health,Seattle Flu Study,Chu et al et al
EPI_ISL_463548,Washington State Department of Health,Seattle Flu Study,Chu et al et al
EPI_ISL_463549,Washington State Department of Health,Seattle Flu Study,Chu et al et al
EPI_ISL_417159,Washington State Department of Health,Seattle Flu Study,Chu etl al et al
EPI_ISL_463550,Washington State Department of Health,Seattle Flu Study,Chu et al et al
EPI_ISL_463551,Washington State Department of Health,Seattle Flu Study,Chu et al et al
EPI_ISL_463552,Washington State Department of Health,Seattle Flu Study,Chu et al et al
EPI_ISL_463553,Washington State Department of Health,Seattle Flu Study,Chu et al et al
EPI_ISL_463554,Washington State Department of Health,Seattle Flu Study,Chu et al et al
EPI_ISL_463555,Washington State Department of Health,Seattle Flu Study,Chu et al et al
EPI_ISL_463556,Washington State Department of Health,Seattle Flu Study,Chu et al et al
EPI_ISL_463557,Washington State Department of Health,Seattle Flu Study,Chu et al et al
EPI_ISL_463558,Washington State Department of Health,Seattle Flu Study,Chu et al et al
EPI_ISL_463559,Washington State Department of Health,Seattle Flu Study,Chu et al et al
EPI_ISL_417160,Washington State Department of Health,Seattle Flu Study,Chu etl al et al
EPI_ISL_463560,Washington State Department of Health,Seattle Flu Study,Chu et al et al
EPI_ISL_463561,Washington State Department of Health,Seattle Flu Study,Chu et al et al
EPI_ISL_463562,Washington State Department of Health,Seattle Flu Study,Chu et al et al
EPI_ISL_463563,Washington State Department of Health,Seattle Flu Study,Chu et al et al
EPI_ISL_463564,Washington State Department of Health,Seattle Flu Study,Chu et al et al
EPI_ISL_463565,Washington State Department of Health,Seattle Flu Study,Chu et al et al
EPI_ISL_463566,Washington State Department of Health,Seattle Flu Study,Chu et al et al
EPI_ISL_463567,Washington State Department of Health,Seattle Flu Study,Chu et al et al
EPI_ISL_463568,Washington State Department of Health,Seattle Flu Study,Chu et al et al
EPI_ISL_463569,Washington State Department of Health,Seattle Flu Study,Chu et al et al
EPI_ISL_463570,Washington State Department of Health,Seattle Flu Study,Chu et al et al
EPI_ISL_463571,Washington State Department of Health,Seattle Flu Study,Chu et al et al
EPI_ISL_463572,Washington State Department of Health,Seattle Flu Study,Chu et al et al
EPI_ISL_463573,Washington State Department of Health,Seattle Flu Study,Chu et al et al
EPI_ISL_463574,Washington State Department of Health,Seattle Flu Study,Chu et al et al
EPI_ISL_463575,Washington State Department of Health,Seattle Flu Study,Chu et al et al
EPI_ISL_463576,Washington State Department of Health,Seattle Flu Study,Chu et al et al
EPI_ISL_463577,Washington State Department of Health,Seattle Flu Study,Chu et al et al
EPI_ISL_463578,Washington State Department of Health,Seattle Flu Study,Chu et al et al
EPI_ISL_463579,Washington State Department of Health,Seattle Flu Study,Chu et al et al
EPI_ISL_463580,Washington State Department of Health,Seattle Flu Study,Chu et al et al
EPI_ISL_463581,Washington State Department of Health,Seattle Flu Study,Chu et al et al
EPI_ISL_463582,Washington State Department of Health,Seattle Flu Study,Chu et al et al
EPI_ISL_463583,Washington State Department of Health,Seattle Flu Study,Chu et al et al
EPI_ISL_463584,Washington State Department of Health,Seattle Flu Study,Chu et al et al
EPI_ISL_463585,Washington State Department of Health,Seattle Flu Study,Chu et al et al
EPI_ISL_463586,Washington State Department of Health,Seattle Flu Study,Chu et al et al
EPI_ISL_463587,Washington State Department of Health,Seattle Flu Study,Chu et al et al
EPI_ISL_463588,Washington State Department of Health,Seattle Flu Study,Chu et al et al
EPI_ISL_463589,Washington State Department of Health,Seattle Flu Study,Chu et al et al
EPI_ISL_416466,Seattle Flu Study,Seattle Flu Study,Chu et al et al
EPI_ISL_417163,Seattle Flu Study,Seattle Flu Study,Chu etl al et al
EPI_ISL_463590,Washington State Department of Health,Seattle Flu Study,Chu et al et al
EPI_ISL_463591,Washington State Department of Health,Seattle Flu Study,Chu et al et al
EPI_ISL_463592,Washington State Department of Health,Seattle Flu Study,Chu et al et al
EPI_ISL_463593,Washington State Department of Health,Seattle Flu Study,Chu et al et al
EPI_ISL_463594,Washington State Department of Health,Seattle Flu Study,Chu et al et al
EPI_ISL_463595,Washington State Department of Health,Seattle Flu Study,Chu et al et al
EPI_ISL_463596,Washington State Department of Health,Seattle Flu Study,Chu et al et al
EPI_ISL_463597,Washington State Department of Health,Seattle Flu Study,Chu et al et al
EPI_ISL_463598,Washington State Department of Health,Seattle Flu Study,Chu et al et al
EPI_ISL_463599,Washington State Department of Health,Seattle Flu Study,Chu et al et al
EPI_ISL_463600,Washington State Department of Health,Seattle Flu Study,Chu et al et al
EPI_ISL_463601,Washington State Department of Health,Seattle Flu Study,Chu et al et al
EPI_ISL_463602,Washington State Department of Health,Seattle Flu Study,Chu et al et al
EPI_ISL_463603,Washington State Department of Health,Seattle Flu Study,Chu et al et al
EPI_ISL_463604,Washington State Department of Health,Seattle Flu Study,Chu et al et al
EPI_ISL_463605,Washington State Department of Health,Seattle Flu Study,Chu et al et al
EPI_ISL_463607,Washington State Department of Health,Seattle Flu Study,Chu et al et al
EPI_ISL_463608,Washington State Department of Health,Seattle Flu Study,Chu et al et al
EPI_ISL_463609,Washington State Department of Health,Seattle Flu Study,Chu et al et al
EPI_ISL_417165,Seattle Flu Study,Seattle Flu Study,Chu etl al et al
EPI_ISL_463610,Washington State Department of Health,Seattle Flu Study,Chu et al et al
EPI_ISL_463611,Washington State Department of Health,Seattle Flu Study,Chu et al et al
EPI_ISL_463612,Washington State Department of Health,Seattle Flu Study,Chu et al et al
EPI_ISL_463613,Washington State Department of Health,Seattle Flu Study,Chu et al et al
EPI_ISL_463614,Washington State Department of Health,Seattle Flu Study,Chu et al et al
EPI_ISL_463615,Washington State Department of Health,Seattle Flu Study,Chu et al et al
EPI_ISL_463616,Washington State Department of Health,Seattle Flu Study,Chu et al et al
EPI_ISL_463617,Washington State Department of Health,Seattle Flu Study,Chu et al et al
EPI_ISL_463618,Washington State Department of Health,Seattle Flu Study,Chu et al et al
EPI_ISL_463619,Washington State Department of Health,Seattle Flu Study,Chu et al et al
EPI_ISL_417166,Washington State Department of Health,Seattle Flu Study,Chu etl al et al
EPI_ISL_463620,Washington State Department of Health,Seattle Flu Study,Chu et al et al
EPI_ISL_463621,Washington State Department of Health,Seattle Flu Study,Chu et al et al
EPI_ISL_463622,Washington State Department of Health,Seattle Flu Study,Chu et al et al
EPI_ISL_463623,Washington State Department of Health,Seattle Flu Study,Chu et al et al
EPI_ISL_463624,Washington State Department of Health,Seattle Flu Study,Chu et al et al
EPI_ISL_463625,Washington State Department of Health,Seattle Flu Study,Chu et al et al
EPI_ISL_463626,Washington State Department of Health,Seattle Flu Study,Chu et al et al
EPI_ISL_463627,Washington State Department of Health,Seattle Flu Study,Chu et al et al
EPI_ISL_463628,Washington State Department of Health,Seattle Flu Study,Chu et al et al
EPI_ISL_463629,Washington State Department of Health,Seattle Flu Study,Chu et al et al
EPI_ISL_417167,Washington State Department of Health,Seattle Flu Study,Chu etl al et al
EPI_ISL_463630,Washington State Department of Health,Seattle Flu Study,Chu et al et al
EPI_ISL_463632,Washington State Department of Health,Seattle Flu Study,Chu et al et al
EPI_ISL_463633,Washington State Department of Health,Seattle Flu Study,Chu et al et al
EPI_ISL_463634,Washington State Department of Health,Seattle Flu Study,Chu et al et al
EPI_ISL_463635,Washington State Department of Health,Seattle Flu Study,Chu et al et al
EPI_ISL_463636,Washington State Department of Health,Seattle Flu Study,Chu et al et al
EPI_ISL_463637,Washington State Department of Health,Seattle Flu Study,Chu et al et al
EPI_ISL_463638,Washington State Department of Health,Seattle Flu Study,Chu et al et al
EPI_ISL_463639,Washington State Department of Health,Seattle Flu Study,Chu et al et al
EPI_ISL_417168,Washington State Department of Health,Seattle Flu Study,Chu etl al et al
EPI_ISL_463640,Washington State Department of Health,Seattle Flu Study,Chu et al et al
EPI_ISL_463641,Washington State Department of Health,Seattle Flu Study,Chu et al et al
EPI_ISL_463642,Washington State Department of Health,Seattle Flu Study,Chu et al et al
EPI_ISL_463643,Washington State Department of Health,Seattle Flu Study,Chu et al et al
EPI_ISL_463644,Washington State Department of Health,Seattle Flu Study,Chu et al et al
EPI_ISL_463645,Washington State Department of Health,Seattle Flu Study,Chu et al et al
EPI_ISL_463646,Washington State Department of Health,Seattle Flu Study,Chu et al et al
EPI_ISL_463647,Washington State Department of Health,Seattle Flu Study,Chu et al et al
EPI_ISL_463648,Washington State Department of Health,Seattle Flu Study,Chu et al et al
EPI_ISL_463649,Washington State Department of Health,Seattle Flu Study,Chu et al et al
EPI_ISL_463650,Washington State Department of Health,Seattle Flu Study,Chu et al et al
EPI_ISL_463651,Washington State Department of Health,Seattle Flu Study,Chu et al et al
EPI_ISL_463654,Washington State Department of Health,Seattle Flu Study,Chu et al et al
EPI_ISL_463655,Washington State Department of Health,Seattle Flu Study,Chu et al et al
EPI_ISL_463656,Washington State Department of Health,Seattle Flu Study,Chu et al et al
EPI_ISL_463657,Washington State Department of Health,Seattle Flu Study,Chu et al et al
EPI_ISL_463658,Washington State Department of Health,Seattle Flu Study,Chu et al et al
EPI_ISL_463659,Washington State Department of Health,Seattle Flu Study,Chu et al et al
EPI_ISL_463660,Washington State Department of Health,Seattle Flu Study,Chu et al et al
EPI_ISL_463661,Washington State Department of Health,Seattle Flu Study,Chu et al et al
EPI_ISL_463662,Washington State Department of Health,Seattle Flu Study,Chu et al et al
EPI_ISL_463663,Washington State Department of Health,Seattle Flu Study,Chu et al et al
EPI_ISL_463664,Washington State Department of Health,Seattle Flu Study,Chu et al et al
EPI_ISL_463665,Washington State Department of Health,Seattle Flu Study,Chu et al et al
EPI_ISL_463666,Washington State Department of Health,Seattle Flu Study,Chu et al et al
EPI_ISL_463667,Washington State Department of Health,Seattle Flu Study,Chu et al et al
EPI_ISL_463668,Washington State Department of Health,Seattle Flu Study,Chu et al et al
EPI_ISL_463669,Washington State Department of Health,Seattle Flu Study,Chu et al et al
EPI_ISL_463670,Washington State Department of Health,Seattle Flu Study,Chu et al et al
EPI_ISL_463671,Washington State Department of Health,Seattle Flu Study,Chu et al et al
EPI_ISL_463672,Washington State Department of Health,Seattle Flu Study,Chu et al et al
EPI_ISL_463673,Washington State Department of Health,Seattle Flu Study,Chu et al et al
EPI_ISL_463674,Washington State Department of Health,Seattle Flu Study,Chu et al et al
EPI_ISL_463675,Washington State Department of Health,Seattle Flu Study,Chu et al et al
EPI_ISL_463676,Washington State Department of Health,Seattle Flu Study,Chu et al et al
EPI_ISL_463677,Washington State Department of Health,Seattle Flu Study,Chu et al et al
EPI_ISL_463678,Washington State Department of Health,Seattle Flu Study,Chu et al et al
EPI_ISL_463679,Washington State Department of Health,Seattle Flu Study,Chu et al et al
EPI_ISL_417172,Washington State Department of Health,Seattle Flu Study,Chu etl al et al
EPI_ISL_463680,Washington State Department of Health,Seattle Flu Study,Chu et al et al
EPI_ISL_463681,Washington State Department of Health,Seattle Flu Study,Chu et al et al
EPI_ISL_463682,Washington State Department of Health,Seattle Flu Study,Chu et al et al
EPI_ISL_463684,Washington State Department of Health,Seattle Flu Study,Chu et al et al
EPI_ISL_463686,Washington State Department of Health,Seattle Flu Study,Chu et al et al
EPI_ISL_463687,Washington State Department of Health,Seattle Flu Study,Chu et al et al
EPI_ISL_463688,Washington State Department of Health,Seattle Flu Study,Chu et al et al
EPI_ISL_463689,Washington State Department of Health,Seattle Flu Study,Chu et al et al
EPI_ISL_463690,Washington State Department of Health,Seattle Flu Study,Chu et al et al
EPI_ISL_463691,Washington State Department of Health,Seattle Flu Study,Chu et al et al
EPI_ISL_463692,Washington State Department of Health,Seattle Flu Study,Chu et al et al
EPI_ISL_463694,Washington State Department of Health,Seattle Flu Study,Chu et al et al
EPI_ISL_463695,Washington State Department of Health,Seattle Flu Study,Chu et al et al
EPI_ISL_463696,Washington State Department of Health,Seattle Flu Study,Chu et al et al
EPI_ISL_463697,Washington State Department of Health,Seattle Flu Study,Chu et al et al
EPI_ISL_463698,Washington State Department of Health,Seattle Flu Study,Chu et al et al
EPI_ISL_463699,Washington State Department of Health,Seattle Flu Study,Chu et al et al
EPI_ISL_417174,Washington State Department of Health,Seattle Flu Study,Chu etl al et al
EPI_ISL_463700,Washington State Department of Health,Seattle Flu Study,Chu et al et al
EPI_ISL_463701,Washington State Department of Health,Seattle Flu Study,Chu et al et al
EPI_ISL_463702,Washington State Department of Health,Seattle Flu Study,Chu et al et al
EPI_ISL_463703,Washington State Department of Health,Seattle Flu Study,Chu et al et al
EPI_ISL_463704,Washington State Department of Health,Seattle Flu Study,Chu et al et al
EPI_ISL_463705,Washington State Department of Health,Seattle Flu Study,Chu et al et al
EPI_ISL_430160,Washington State Department of Health,Seattle Flu Study,Chu et al et al
EPI_ISL_430161,Washington State Department of Health,Seattle Flu Study,Chu et al et al
EPI_ISL_430162,Washington State Department of Health,Seattle Flu Study,Chu et al et al
EPI_ISL_430163,Washington State Department of Health,Seattle Flu Study,Chu et al et al
EPI_ISL_430164,Washington State Department of Health,Seattle Flu Study,Chu et al et al
EPI_ISL_430165,Washington State Department of Health,Seattle Flu Study,Chu et al et al
EPI_ISL_430166,Washington State Department of Health,Seattle Flu Study,Chu et al et al
EPI_ISL_430167,Washington State Department of Health,Seattle Flu Study,Chu et al et al
EPI_ISL_430168,Washington State Department of Health,Seattle Flu Study,Chu et al et al
EPI_ISL_430169,Washington State Department of Health,Seattle Flu Study,Chu et al et al
EPI_ISL_430170,Washington State Department of Health,Seattle Flu Study,Chu et al et al
EPI_ISL_430171,Washington State Department of Health,Seattle Flu Study,Chu et al et al
EPI_ISL_430172,Washington State Department of Health,Seattle Flu Study,Chu et al et al
EPI_ISL_430173,Washington State Department of Health,Seattle Flu Study,Chu et al et al
EPI_ISL_430174,Washington State Department of Health,Seattle Flu Study,Chu et al et al
EPI_ISL_430175,Washington State Department of Health,Seattle Flu Study,Chu et al et al
EPI_ISL_430176,Washington State Department of Health,Seattle Flu Study,Chu et al et al
EPI_ISL_417067,Washington State Department of Health,Seattle Flu Study,Chu etl al et al
EPI_ISL_430177,Washington State Department of Health,Seattle Flu Study,Chu et al et al
EPI_ISL_430178,Washington State Department of Health,Seattle Flu Study,Chu et al et al
EPI_ISL_430179,Washington State Department of Health,Seattle Flu Study,Chu et al et al
EPI_ISL_430180,Washington State Department of Health,Seattle Flu Study,Chu et al et al
EPI_ISL_430181,Washington State Department of Health,Seattle Flu Study,Chu et al et al
EPI_ISL_430182,Washington State Department of Health,Seattle Flu Study,Chu et al et al
EPI_ISL_430183,Washington State Department of Health,Seattle Flu Study,Chu et al et al
EPI_ISL_430184,Washington State Department of Health,Seattle Flu Study,Chu et al et al
EPI_ISL_430185,Washington State Department of Health,Seattle Flu Study,Chu et al et al
EPI_ISL_430186,Washington State Department of Health,Seattle Flu Study,Chu et al et al
EPI_ISL_430187,Washington State Department of Health,Seattle Flu Study,Chu et al et al
EPI_ISL_430188,Washington State Department of Health,Seattle Flu Study,Chu et al et al
EPI_ISL_430189,Washington State Department of Health,Seattle Flu Study,Chu et al et al
EPI_ISL_430190,Washington State Department of Health,Seattle Flu Study,Chu et al et al
EPI_ISL_430191,Washington State Department of Health,Seattle Flu Study,Chu et al et al
EPI_ISL_430192,Washington State Department of Health,Seattle Flu Study,Chu et al et al
EPI_ISL_430193,Washington State Department of Health,Seattle Flu Study,Chu et al et al
EPI_ISL_430194,Washington State Department of Health,Seattle Flu Study,Chu et al et al
EPI_ISL_430196,Washington State Department of Health,Seattle Flu Study,Chu et al et al
EPI_ISL_430197,Washington State Department of Health,Seattle Flu Study,Chu et al et al
EPI_ISL_430198,Washington State Department of Health,Seattle Flu Study,Chu et al et al
EPI_ISL_430199,Washington State Department of Health,Seattle Flu Study,Chu et al et al
EPI_ISL_430203,Washington State Department of Health,Seattle Flu Study,Chu et al et al
EPI_ISL_430204,Washington State Department of Health,Seattle Flu Study,Chu et al et al
EPI_ISL_430205,Washington State Department of Health,Seattle Flu Study,Chu et al et al
EPI_ISL_430206,Washington State Department of Health,Seattle Flu Study,Chu et al et al
EPI_ISL_430207,Washington State Department of Health,Seattle Flu Study,Chu et al et al
EPI_ISL_417070,Washington State Department of Health,Seattle Flu Study,Chu etl al et al
EPI_ISL_430208,Washington State Department of Health,Seattle Flu Study,Chu et al et al
EPI_ISL_430209,Washington State Department of Health,Seattle Flu Study,Chu et al et al
EPI_ISL_430210,Washington State Department of Health,Seattle Flu Study,Chu et al et al
EPI_ISL_430211,Washington State Department of Health,Seattle Flu Study,Chu et al et al
EPI_ISL_430212,Washington State Department of Health,Seattle Flu Study,Chu et al et al
EPI_ISL_430213,Washington State Department of Health,Seattle Flu Study,Chu et al et al
EPI_ISL_430214,Washington State Department of Health,Seattle Flu Study,Chu et al et al
EPI_ISL_430215,Washington State Department of Health,Seattle Flu Study,Chu et al et al
EPI_ISL_430216,Washington State Department of Health,Seattle Flu Study,Chu et al et al
EPI_ISL_430217,Washington State Department of Health,Seattle Flu Study,Chu et al et al
EPI_ISL_417071,Washington State Department of Health,Seattle Flu Study,Chu etl al et al
EPI_ISL_430218,Washington State Department of Health,Seattle Flu Study,Chu et al et al
EPI_ISL_430219,Washington State Department of Health,Seattle Flu Study,Chu et al et al
EPI_ISL_430220,Washington State Department of Health,Seattle Flu Study,Chu et al et al
EPI_ISL_430221,Washington State Department of Health,Seattle Flu Study,Chu et al et al
EPI_ISL_430222,Washington State Department of Health,Seattle Flu Study,Chu et al et al
EPI_ISL_430223,Washington State Department of Health,Seattle Flu Study,Chu et al et al
EPI_ISL_430224,Washington State Department of Health,Seattle Flu Study,Chu et al et al
EPI_ISL_430225,Washington State Department of Health,Seattle Flu Study,Chu et al et al
EPI_ISL_430226,Washington State Department of Health,Seattle Flu Study,Chu et al et al
EPI_ISL_430227,Washington State Department of Health,Seattle Flu Study,Chu et al et al
EPI_ISL_417072,Washington State Department of Health,Seattle Flu Study,Chu etl al et al
EPI_ISL_430228,Washington State Department of Health,Seattle Flu Study,Chu et al et al
EPI_ISL_430229,Washington State Department of Health,Seattle Flu Study,Chu et al et al
EPI_ISL_430230,Washington State Department of Health,Seattle Flu Study,Chu et al et al
EPI_ISL_430231,Washington State Department of Health,Seattle Flu Study,Chu et al et al
EPI_ISL_430232,Washington State Department of Health,Seattle Flu Study,Chu et al et al
EPI_ISL_430233,Washington State Department of Health,Seattle Flu Study,Chu et al et al
EPI_ISL_430234,Washington State Department of Health,Seattle Flu Study,Chu et al et al
EPI_ISL_430235,Washington State Department of Health,Seattle Flu Study,Chu et al et al
EPI_ISL_430236,Washington State Department of Health,Seattle Flu Study,Chu et al et al
EPI_ISL_430237,Washington State Department of Health,Seattle Flu Study,Chu et al et al
EPI_ISL_417073,Washington State Department of Health,Seattle Flu Study,Chu etl al et al
EPI_ISL_430238,Washington State Department of Health,Seattle Flu Study,Chu et al et al
EPI_ISL_430239,Washington State Department of Health,Seattle Flu Study,Chu et al et al
EPI_ISL_430240,Washington State Department of Health,Seattle Flu Study,Chu et al et al
EPI_ISL_430241,Washington State Department of Health,Seattle Flu Study,Chu et al et al
EPI_ISL_430242,Washington State Department of Health,Seattle Flu Study,Chu et al et al
EPI_ISL_430243,Washington State Department of Health,Seattle Flu Study,Chu et al et al
EPI_ISL_430244,Washington State Department of Health,Seattle Flu Study,Chu et al et al
EPI_ISL_430245,Washington State Department of Health,Seattle Flu Study,Chu et al et al
EPI_ISL_430246,Washington State Department of Health,Seattle Flu Study,Chu et al et al
EPI_ISL_430247,Washington State Department of Health,Seattle Flu Study,Chu et al et al
EPI_ISL_430248,Washington State Department of Health,Seattle Flu Study,Chu et al et al
EPI_ISL_430249,Washington State Department of Health,Seattle Flu Study,Chu et al et al
EPI_ISL_430250,Washington State Department of Health,Seattle Flu Study,Chu et al et al
EPI_ISL_430251,Washington State Department of Health,Seattle Flu Study,Chu et al et al
EPI_ISL_430252,Washington State Department of Health,Seattle Flu Study,Chu et al et al
EPI_ISL_430253,Washington State Department of Health,Seattle Flu Study,Chu et al et al
EPI_ISL_430254,Washington State Department of Health,Seattle Flu Study,Chu et al et al
EPI_ISL_430255,Washington State Department of Health,Seattle Flu Study,Chu et al et al
EPI_ISL_430256,Washington State Department of Health,Seattle Flu Study,Chu et al et al
EPI_ISL_430257,Washington State Department of Health,Seattle Flu Study,Chu et al et al
EPI_ISL_417075,Washington State Department of Health,Seattle Flu Study,Chu etl al et al
EPI_ISL_430258,Washington State Department of Health,Seattle Flu Study,Chu et al et al
EPI_ISL_430259,Washington State Department of Health,Seattle Flu Study,Chu et al et al
EPI_ISL_430261,Washington State Department of Health,Seattle Flu Study,Chu et al et al
EPI_ISL_430262,Washington State Department of Health,Seattle Flu Study,Chu et al et al
EPI_ISL_430263,Washington State Department of Health,Seattle Flu Study,Chu et al et al
EPI_ISL_430264,Washington State Department of Health,Seattle Flu Study,Chu et al et al
EPI_ISL_430265,Washington State Department of Health,Seattle Flu Study,Chu et al et al
EPI_ISL_430266,Washington State Department of Health,Seattle Flu Study,Chu et al et al
EPI_ISL_430267,Washington State Department of Health,Seattle Flu Study,Chu et al et al
EPI_ISL_417076,Washington State Department of Health,Seattle Flu Study,Chu etl al et al
EPI_ISL_430268,Washington State Department of Health,Seattle Flu Study,Chu et al et al
EPI_ISL_430269,Washington State Department of Health,Seattle Flu Study,Chu et al et al
EPI_ISL_430270,Washington State Department of Health,Seattle Flu Study,Chu et al et al
EPI_ISL_430271,Washington State Department of Health,Seattle Flu Study,Chu et al et al
EPI_ISL_430272,Washington State Department of Health,Seattle Flu Study,Chu et al et al
EPI_ISL_430273,Washington State Department of Health,Seattle Flu Study,Chu et al et al
EPI_ISL_430274,Washington State Department of Health,Seattle Flu Study,Chu et al et al
EPI_ISL_430275,Washington State Department of Health,Seattle Flu Study,Chu et al et al
EPI_ISL_430276,Washington State Department of Health,Seattle Flu Study,Chu et al et al
EPI_ISL_430277,Washington State Department of Health,Seattle Flu Study,Chu et al et al
EPI_ISL_430278,Washington State Department of Health,Seattle Flu Study,Chu et al et al
EPI_ISL_430279,Washington State Department of Health,Seattle Flu Study,Chu et al et al
EPI_ISL_430280,Washington State Department of Health,Seattle Flu Study,Chu et al et al
EPI_ISL_430281,Washington State Department of Health,Seattle Flu Study,Chu et al et al
EPI_ISL_430282,Washington State Department of Health,Seattle Flu Study,Chu et al et al
EPI_ISL_430283,Washington State Department of Health,Seattle Flu Study,Chu et al et al
EPI_ISL_430284,Washington State Department of Health,Seattle Flu Study,Chu et al et al
EPI_ISL_430285,Washington State Department of Health,Seattle Flu Study,Chu et al et al
EPI_ISL_430286,Washington State Department of Health,Seattle Flu Study,Chu et al et al
EPI_ISL_430287,Washington State Department of Health,Seattle Flu Study,Chu et al et al
EPI_ISL_430288,Washington State Department of Health,Seattle Flu Study,Chu et al et al
EPI_ISL_430289,Washington State Department of Health,Seattle Flu Study,Chu et al et al
EPI_ISL_430290,Washington State Department of Health,Seattle Flu Study,Chu et al et al
EPI_ISL_430291,Washington State Department of Health,Seattle Flu Study,Chu et al et al
EPI_ISL_430292,Washington State Department of Health,Seattle Flu Study,Chu et al et al
EPI_ISL_430293,Washington State Department of Health,Seattle Flu Study,Chu et al et al
EPI_ISL_430294,Washington State Department of Health,Seattle Flu Study,Chu et al et al
EPI_ISL_430295,Washington State Department of Health,Seattle Flu Study,Chu et al et al
EPI_ISL_430113,Seattle Flu Study,Seattle Flu Study,Chu et al et al
EPI_ISL_430114,Seattle Flu Study,Seattle Flu Study,Chu et al et al
EPI_ISL_430115,Seattle Flu Study,Seattle Flu Study,Chu et al et al
EPI_ISL_430116,Seattle Flu Study,Seattle Flu Study,Chu et al et al
EPI_ISL_430117,Seattle Flu Study,Seattle Flu Study,Chu et al et al
EPI_ISL_430118,Seattle Flu Study,Seattle Flu Study,Chu et al et al
EPI_ISL_430119,Seattle Flu Study,Seattle Flu Study,Chu et al et al
EPI_ISL_430121,Seattle Flu Study,Seattle Flu Study,Chu et al et al
EPI_ISL_430122,Seattle Flu Study,Seattle Flu Study,Chu et al et al
EPI_ISL_430123,Seattle Flu Study,Seattle Flu Study,Chu et al et al
EPI_ISL_417080,Washington State Department of Health,Seattle Flu Study,Chu etl al et al
EPI_ISL_430124,Seattle Flu Study,Seattle Flu Study,Chu et al et al
EPI_ISL_430125,Seattle Flu Study,Seattle Flu Study,Chu et al et al
EPI_ISL_430126,Seattle Flu Study,Seattle Flu Study,Chu et al et al
EPI_ISL_430127,Seattle Flu Study,Seattle Flu Study,Chu et al et al
EPI_ISL_430128,Seattle Flu Study,Seattle Flu Study,Chu et al et al
EPI_ISL_430129,Seattle Flu Study,Seattle Flu Study,Chu et al et al
EPI_ISL_430130,Seattle Flu Study,Seattle Flu Study,Chu et al et al
EPI_ISL_430131,Seattle Flu Study,Seattle Flu Study,Chu et al et al
EPI_ISL_430132,Seattle Flu Study,Seattle Flu Study,Chu et al et al
EPI_ISL_430133,Seattle Flu Study,Seattle Flu Study,Chu et al et al
EPI_ISL_417081,Washington State Department of Health,Seattle Flu Study,Chu etl al et al
EPI_ISL_430134,Seattle Flu Study,Seattle Flu Study,Chu et al et al
EPI_ISL_430135,Seattle Flu Study,Seattle Flu Study,Chu et al et al
EPI_ISL_430136,Seattle Flu Study,Seattle Flu Study,Chu et al et al
EPI_ISL_430137,Seattle Flu Study,Seattle Flu Study,Chu et al et al
EPI_ISL_430139,Seattle Flu Study,Seattle Flu Study,Chu et al et al
EPI_ISL_430140,Seattle Flu Study,Seattle Flu Study,Chu et al et al
EPI_ISL_430141,Seattle Flu Study,Seattle Flu Study,Chu et al et al
EPI_ISL_430142,Seattle Flu Study,Seattle Flu Study,Chu et al et al
EPI_ISL_430143,Seattle Flu Study,Seattle Flu Study,Chu et al et al
EPI_ISL_430144,Seattle Flu Study,Seattle Flu Study,Chu et al et al
EPI_ISL_430146,Seattle Flu Study,Seattle Flu Study,Chu et al et al
EPI_ISL_430147,Seattle Flu Study,Seattle Flu Study,Chu et al et al
EPI_ISL_430148,Seattle Flu Study,Seattle Flu Study,Chu et al et al
EPI_ISL_430149,Seattle Flu Study,Seattle Flu Study,Chu et al et al
EPI_ISL_430150,Seattle Flu Study,Seattle Flu Study,Chu et al et al
EPI_ISL_430151,Seattle Flu Study,Seattle Flu Study,Chu et al et al
EPI_ISL_430152,Seattle Flu Study,Seattle Flu Study,Chu et al et al
EPI_ISL_430153,Seattle Flu Study,Seattle Flu Study,Chu et al et al
EPI_ISL_430154,Seattle Flu Study,Seattle Flu Study,Chu et al et al
EPI_ISL_430155,Seattle Flu Study,Seattle Flu Study,Chu et al et al
EPI_ISL_430156,Seattle Flu Study,Seattle Flu Study,Chu et al et al
EPI_ISL_434063,Washington State Department of Health,Seattle Flu Study,Chu et al et al
EPI_ISL_434064,Washington State Department of Health,Seattle Flu Study,Chu et al et al
EPI_ISL_434065,Washington State Department of Health,Seattle Flu Study,Chu et al et al
EPI_ISL_434066,Washington State Department of Health,Seattle Flu Study,Chu et al et al
EPI_ISL_434068,Washington State Department of Health,Seattle Flu Study,Chu et al et al
EPI_ISL_434069,Washington State Department of Health,Seattle Flu Study,Chu et al et al
EPI_ISL_417084,Washington State Department of Health,Seattle Flu Study,Chu etl al et al
EPI_ISL_434070,Washington State Department of Health,Seattle Flu Study,Chu et al et al
EPI_ISL_434071,Washington State Department of Health,Seattle Flu Study,Chu et al et al
EPI_ISL_434072,Washington State Department of Health,Seattle Flu Study,Chu et al et al
EPI_ISL_434073,Washington State Department of Health,Seattle Flu Study,Chu et al et al
EPI_ISL_434074,Washington State Department of Health,Seattle Flu Study,Chu et al et al
EPI_ISL_434075,Washington State Department of Health,Seattle Flu Study,Chu et al et al
EPI_ISL_434076,Washington State Department of Health,Seattle Flu Study,Chu et al et al
EPI_ISL_434077,Washington State Department of Health,Seattle Flu Study,Chu et al et al
EPI_ISL_434078,Washington State Department of Health,Seattle Flu Study,Chu et al et al
EPI_ISL_434079,Washington State Department of Health,Seattle Flu Study,Chu et al et al
EPI_ISL_417085,Washington State Department of Health,Seattle Flu Study,Chu etl al et al
EPI_ISL_434080,Washington State Department of Health,Seattle Flu Study,Chu et al et al
EPI_ISL_434081,Washington State Department of Health,Seattle Flu Study,Chu et al et al
EPI_ISL_434082,Washington State Department of Health,Seattle Flu Study,Chu et al et al
EPI_ISL_434083,Washington State Department of Health,Seattle Flu Study,Chu et al et al
EPI_ISL_434084,Washington State Department of Health,Seattle Flu Study,Chu et al et al
EPI_ISL_434085,Washington State Department of Health,Seattle Flu Study,Chu et al et al
EPI_ISL_434086,Washington State Department of Health,Seattle Flu Study,Chu et al et al
EPI_ISL_434087,Washington State Department of Health,Seattle Flu Study,Chu et al et al
EPI_ISL_434088,Washington State Department of Health,Seattle Flu Study,Chu et al et al
EPI_ISL_434089,Washington State Department of Health,Seattle Flu Study,Chu et al et al
EPI_ISL_417086,Washington State Department of Health,Seattle Flu Study,Chu etl al et al
EPI_ISL_434090,Washington State Department of Health,Seattle Flu Study,Chu et al et al
EPI_ISL_434091,Washington State Department of Health,Seattle Flu Study,Chu et al et al
EPI_ISL_434092,Washington State Department of Health,Seattle Flu Study,Chu et al et al
EPI_ISL_434093,Washington State Department of Health,Seattle Flu Study,Chu et al et al
EPI_ISL_434094,Washington State Department of Health,Seattle Flu Study,Chu et al et al
EPI_ISL_434095,Washington State Department of Health,Seattle Flu Study,Chu et al et al
EPI_ISL_434096,Washington State Department of Health,Seattle Flu Study,Chu et al et al
EPI_ISL_434097,Washington State Department of Health,Seattle Flu Study,Chu et al et al
EPI_ISL_434098,Washington State Department of Health,Seattle Flu Study,Chu et al et al
EPI_ISL_434099,Washington State Department of Health,Seattle Flu Study,Chu et al et al
EPI_ISL_417087,Washington State Department of Health,Seattle Flu Study,Chu etl al et al
EPI_ISL_434100,Washington State Department of Health,Seattle Flu Study,Chu et al et al
EPI_ISL_434101,Washington State Department of Health,Seattle Flu Study,Chu et al et al
EPI_ISL_434102,Washington State Department of Health,Seattle Flu Study,Chu et al et al
EPI_ISL_434103,Washington State Department of Health,Seattle Flu Study,Chu et al et al
EPI_ISL_434104,Washington State Department of Health,Seattle Flu Study,Chu et al et al
EPI_ISL_434105,Washington State Department of Health,Seattle Flu Study,Chu et al et al
EPI_ISL_434106,Washington State Department of Health,Seattle Flu Study,Chu et al et al
EPI_ISL_434107,Washington State Department of Health,Seattle Flu Study,Chu et al et al
EPI_ISL_434108,Washington State Department of Health,Seattle Flu Study,Chu et al et al
EPI_ISL_434109,Washington State Department of Health,Seattle Flu Study,Chu et al et al
EPI_ISL_434110,Washington State Department of Health,Seattle Flu Study,Chu et al et al
EPI_ISL_434111,Washington State Department of Health,Seattle Flu Study,Chu et al et al
EPI_ISL_434112,Washington State Department of Health,Seattle Flu Study,Chu et al et al
EPI_ISL_434113,Washington State Department of Health,Seattle Flu Study,Chu et al et al
EPI_ISL_434114,Washington State Department of Health,Seattle Flu Study,Chu et al et al
EPI_ISL_434115,Washington State Department of Health,Seattle Flu Study,Chu et al et al
EPI_ISL_434116,Washington State Department of Health,Seattle Flu Study,Chu et al et al
EPI_ISL_434117,Washington State Department of Health,Seattle Flu Study,Chu et al et al
EPI_ISL_434118,Washington State Department of Health,Seattle Flu Study,Chu et al et al
EPI_ISL_434119,Washington State Department of Health,Seattle Flu Study,Chu et al et al
EPI_ISL_434120,Washington State Department of Health,Seattle Flu Study,Chu et al et al
EPI_ISL_434121,Washington State Department of Health,Seattle Flu Study,Chu et al et al
EPI_ISL_434122,Washington State Department of Health,Seattle Flu Study,Chu et al et al
EPI_ISL_434123,Washington State Department of Health,Seattle Flu Study,Chu et al et al
EPI_ISL_434124,Washington State Department of Health,Seattle Flu Study,Chu et al et al
EPI_ISL_434128,Washington State Department of Health,Seattle Flu Study,Chu et al et al
EPI_ISL_434129,Washington State Department of Health,Seattle Flu Study,Chu et al et al
EPI_ISL_417090,Washington State Department of Health,Seattle Flu Study,Chu etl al et al
EPI_ISL_434130,Washington State Department of Health,Seattle Flu Study,Chu et al et al
EPI_ISL_434131,Washington State Department of Health,Seattle Flu Study,Chu et al et al
EPI_ISL_434132,Washington State Department of Health,Seattle Flu Study,Chu et al et al
EPI_ISL_434133,Washington State Department of Health,Seattle Flu Study,Chu et al et al
EPI_ISL_434134,Washington State Department of Health,Seattle Flu Study,Chu et al et al
EPI_ISL_434135,Washington State Department of Health,Seattle Flu Study,Chu et al et al
EPI_ISL_434136,Washington State Department of Health,Seattle Flu Study,Chu et al et al
EPI_ISL_434137,Washington State Department of Health,Seattle Flu Study,Chu et al et al
EPI_ISL_434138,Washington State Department of Health,Seattle Flu Study,Chu et al et al
EPI_ISL_434139,Washington State Department of Health,Seattle Flu Study,Chu et al et al
EPI_ISL_434140,Washington State Department of Health,Seattle Flu Study,Chu et al et al
EPI_ISL_434141,Washington State Department of Health,Seattle Flu Study,Chu et al et al
EPI_ISL_434142,Washington State Department of Health,Seattle Flu Study,Chu et al et al
EPI_ISL_434143,Washington State Department of Health,Seattle Flu Study,Chu et al et al
EPI_ISL_434144,Washington State Department of Health,Seattle Flu Study,Chu et al et al
EPI_ISL_434145,Washington State Department of Health,Seattle Flu Study,Chu et al et al
EPI_ISL_434146,Washington State Department of Health,Seattle Flu Study,Chu et al et al
EPI_ISL_434147,Washington State Department of Health,Seattle Flu Study,Chu et al et al
EPI_ISL_434148,Washington State Department of Health,Seattle Flu Study,Chu et al et al
EPI_ISL_434149,Washington State Department of Health,Seattle Flu Study,Chu et al et al
EPI_ISL_434150,Washington State Department of Health,Seattle Flu Study,Chu et al et al
EPI_ISL_434151,Washington State Department of Health,Seattle Flu Study,Chu et al et al
EPI_ISL_434152,Washington State Department of Health,Seattle Flu Study,Chu et al et al
EPI_ISL_434153,Washington State Department of Health,Seattle Flu Study,Chu et al et al
EPI_ISL_434154,Washington State Department of Health,Seattle Flu Study,Chu et al et al
EPI_ISL_434155,Washington State Department of Health,Seattle Flu Study,Chu et al et al
EPI_ISL_434156,Washington State Department of Health,Seattle Flu Study,Chu et al et al
EPI_ISL_434157,Washington State Department of Health,Seattle Flu Study,Chu et al et al
EPI_ISL_434158,Washington State Department of Health,Seattle Flu Study,Chu et al et al
EPI_ISL_434159,Washington State Department of Health,Seattle Flu Study,Chu et al et al
EPI_ISL_417093,Washington State Department of Health,Seattle Flu Study,Chu etl al et al
EPI_ISL_434160,Washington State Department of Health,Seattle Flu Study,Chu et al et al
EPI_ISL_434161,Washington State Department of Health,Seattle Flu Study,Chu et al et al
EPI_ISL_434162,Washington State Department of Health,Seattle Flu Study,Chu et al et al
EPI_ISL_434163,Washington State Department of Health,Seattle Flu Study,Chu et al et al
EPI_ISL_434164,Washington State Department of Health,Seattle Flu Study,Chu et al et al
EPI_ISL_434165,Washington State Department of Health,Seattle Flu Study,Chu et al et al
EPI_ISL_434166,Washington State Department of Health,Seattle Flu Study,Chu et al et al
EPI_ISL_434167,Washington State Department of Health,Seattle Flu Study,Chu et al et al
EPI_ISL_434168,Washington State Department of Health,Seattle Flu Study,Chu et al et al
EPI_ISL_434169,Washington State Department of Health,Seattle Flu Study,Chu et al et al
EPI_ISL_417094,Washington State Department of Health,Seattle Flu Study,Chu etl al et al
EPI_ISL_434170,Washington State Department of Health,Seattle Flu Study,Chu et al et al
EPI_ISL_434171,Washington State Department of Health,Seattle Flu Study,Chu et al et al
EPI_ISL_434172,Washington State Department of Health,Seattle Flu Study,Chu et al et al
EPI_ISL_434173,Washington State Department of Health,Seattle Flu Study,Chu et al et al
EPI_ISL_434174,Washington State Department of Health,Seattle Flu Study,Chu et al et al
EPI_ISL_434175,Washington State Department of Health,Seattle Flu Study,Chu et al et al
EPI_ISL_434176,Washington State Department of Health,Seattle Flu Study,Chu et al et al
EPI_ISL_434177,Washington State Department of Health,Seattle Flu Study,Chu et al et al
EPI_ISL_434178,Washington State Department of Health,Seattle Flu Study,Chu et al et al
EPI_ISL_434179,Washington State Department of Health,Seattle Flu Study,Chu et al et al
EPI_ISL_417095,Washington State Department of Health,Seattle Flu Study,Chu etl al et al
EPI_ISL_434180,Washington State Department of Health,Seattle Flu Study,Chu et al et al
EPI_ISL_434182,Washington State Department of Health,Seattle Flu Study,Chu et al et al
EPI_ISL_434183,Washington State Department of Health,Seattle Flu Study,Chu et al et al
EPI_ISL_434184,Washington State Department of Health,Seattle Flu Study,Chu et al et al
EPI_ISL_434185,Washington State Department of Health,Seattle Flu Study,Chu et al et al
EPI_ISL_434186,Washington State Department of Health,Seattle Flu Study,Chu et al et al
EPI_ISL_434187,Washington State Department of Health,Seattle Flu Study,Chu et al et al
EPI_ISL_434188,Washington State Department of Health,Seattle Flu Study,Chu et al et al
EPI_ISL_434189,Washington State Department of Health,Seattle Flu Study,Chu et al et al
EPI_ISL_434190,Washington State Department of Health,Seattle Flu Study,Chu et al et al
EPI_ISL_434191,Washington State Department of Health,Seattle Flu Study,Chu et al et al
EPI_ISL_434192,Washington State Department of Health,Seattle Flu Study,Chu et al et al
EPI_ISL_434193,Washington State Department of Health,Seattle Flu Study,Chu et al et al
EPI_ISL_434194,Washington State Department of Health,Seattle Flu Study,Chu et al et al
EPI_ISL_434196,Washington State Department of Health,Seattle Flu Study,Chu et al et al
EPI_ISL_434197,Washington State Department of Health,Seattle Flu Study,Chu et al et al
EPI_ISL_434198,Washington State Department of Health,Seattle Flu Study,Chu et al et al
EPI_ISL_434199,Washington State Department of Health,Seattle Flu Study,Chu et al et al
EPI_ISL_434200,Washington State Department of Health,Seattle Flu Study,Chu et al et al
EPI_ISL_434201,Washington State Department of Health,Seattle Flu Study,Chu et al et al
EPI_ISL_434202,Washington State Department of Health,Seattle Flu Study,Chu et al et al
EPI_ISL_434204,Washington State Department of Health,Seattle Flu Study,Chu et al et al
EPI_ISL_434205,Washington State Department of Health,Seattle Flu Study,Chu et al et al
EPI_ISL_434206,Washington State Department of Health,Seattle Flu Study,Chu et al et al
EPI_ISL_434207,Washington State Department of Health,Seattle Flu Study,Chu et al et al
EPI_ISL_434208,Washington State Department of Health,Seattle Flu Study,Chu et al et al
EPI_ISL_434209,Washington State Department of Health,Seattle Flu Study,Chu et al et al
EPI_ISL_434210,Washington State Department of Health,Seattle Flu Study,Chu et al et al
EPI_ISL_434211,Washington State Department of Health,Seattle Flu Study,Chu et al et al
EPI_ISL_434212,Washington State Department of Health,Seattle Flu Study,Chu et al et al
EPI_ISL_434213,Washington State Department of Health,Seattle Flu Study,Chu et al et al
EPI_ISL_434214,Washington State Department of Health,Seattle Flu Study,Chu et al et al
EPI_ISL_434215,Washington State Department of Health,Seattle Flu Study,Chu et al et al
EPI_ISL_434216,Washington State Department of Health,Seattle Flu Study,Chu et al et al
EPI_ISL_434217,Washington State Department of Health,Seattle Flu Study,Chu et al et al
EPI_ISL_434218,Washington State Department of Health,Seattle Flu Study,Chu et al et al
EPI_ISL_434219,Washington State Department of Health,Seattle Flu Study,Chu et al et al
EPI_ISL_434220,Washington State Department of Health,Seattle Flu Study,Chu et al et al
EPI_ISL_434221,Washington State Department of Health,Seattle Flu Study,Chu et al et al
EPI_ISL_434222,Washington State Department of Health,Seattle Flu Study,Chu et al et al
EPI_ISL_434223,Washington State Department of Health,Seattle Flu Study,Chu et al et al
EPI_ISL_434224,Washington State Department of Health,Seattle Flu Study,Chu et al et al
EPI_ISL_434225,Washington State Department of Health,Seattle Flu Study,Chu et al et al
EPI_ISL_434226,Washington State Department of Health,Seattle Flu Study,Chu et al et al
EPI_ISL_434227,Washington State Department of Health,Seattle Flu Study,Chu et al et al
EPI_ISL_434228,Washington State Department of Health,Seattle Flu Study,Chu et al et al
EPI_ISL_434229,Washington State Department of Health,Seattle Flu Study,Chu et al et al
EPI_ISL_417100,Washington State Department of Health,Seattle Flu Study,Chu etl al et al
EPI_ISL_434230,Washington State Department of Health,Seattle Flu Study,Chu et al et al
EPI_ISL_434231,Washington State Department of Health,Seattle Flu Study,Chu et al et al
EPI_ISL_434232,Washington State Department of Health,Seattle Flu Study,Chu et al et al
EPI_ISL_434233,Washington State Department of Health,Seattle Flu Study,Chu et al et al
EPI_ISL_434234,Washington State Department of Health,Seattle Flu Study,Chu et al et al
EPI_ISL_434235,Washington State Department of Health,Seattle Flu Study,Chu et al et al
EPI_ISL_434236,Washington State Department of Health,Seattle Flu Study,Chu et al et al
EPI_ISL_434237,Washington State Department of Health,Seattle Flu Study,Chu et al et al
EPI_ISL_434238,Washington State Department of Health,Seattle Flu Study,Chu et al et al
EPI_ISL_434239,Washington State Department of Health,Seattle Flu Study,Chu et al et al
EPI_ISL_417101,Washington State Department of Health,Seattle Flu Study,Chu etl al et al
EPI_ISL_434240,Washington State Department of Health,Seattle Flu Study,Chu et al et al
EPI_ISL_434241,Washington State Department of Health,Seattle Flu Study,Chu et al et al
EPI_ISL_434242,Washington State Department of Health,Seattle Flu Study,Chu et al et al
EPI_ISL_434243,Washington State Department of Health,Seattle Flu Study,Chu et al et al
EPI_ISL_434244,Washington State Department of Health,Seattle Flu Study,Chu et al et al
EPI_ISL_434245,Washington State Department of Health,Seattle Flu Study,Chu et al et al
EPI_ISL_434246,Washington State Department of Health,Seattle Flu Study,Chu et al et al
EPI_ISL_434247,Washington State Department of Health,Seattle Flu Study,Chu et al et al
EPI_ISL_434248,Washington State Department of Health,Seattle Flu Study,Chu et al et al
EPI_ISL_434249,Washington State Department of Health,Seattle Flu Study,Chu et al et al
EPI_ISL_417102,Washington State Department of Health,Seattle Flu Study,Chu etl al et al
EPI_ISL_434250,Washington State Department of Health,Seattle Flu Study,Chu et al et al
EPI_ISL_434251,Washington State Department of Health,Seattle Flu Study,Chu et al et al
EPI_ISL_434252,Washington State Department of Health,Seattle Flu Study,Chu et al et al
EPI_ISL_434253,Washington State Department of Health,Seattle Flu Study,Chu et al et al
EPI_ISL_434254,Washington State Department of Health,Seattle Flu Study,Chu et al et al
EPI_ISL_434255,Washington State Department of Health,Seattle Flu Study,Chu et al et al
EPI_ISL_434256,Washington State Department of Health,Seattle Flu Study,Chu et al et al
EPI_ISL_434257,Washington State Department of Health,Seattle Flu Study,Chu et al et al
EPI_ISL_434258,Washington State Department of Health,Seattle Flu Study,Chu et al et al
EPI_ISL_434259,Washington State Department of Health,Seattle Flu Study,Chu et al et al
EPI_ISL_417103,Washington State Department of Health,Seattle Flu Study,Chu etl al et al
EPI_ISL_434260,Washington State Department of Health,Seattle Flu Study,Chu et al et al
EPI_ISL_434262,Washington State Department of Health,Seattle Flu Study,Chu et al et al
EPI_ISL_434263,Washington State Department of Health,Seattle Flu Study,Chu et al et al
EPI_ISL_434264,Washington State Department of Health,Seattle Flu Study,Chu et al et al
EPI_ISL_434265,Washington State Department of Health,Seattle Flu Study,Chu et al et al
EPI_ISL_434266,Washington State Department of Health,Seattle Flu Study,Chu et al et al
EPI_ISL_434268,Washington State Department of Health,Seattle Flu Study,Chu et al et al
EPI_ISL_434269,Washington State Department of Health,Seattle Flu Study,Chu et al et al
EPI_ISL_434270,Washington State Department of Health,Seattle Flu Study,Chu et al et al
EPI_ISL_434271,Washington State Department of Health,Seattle Flu Study,Chu et al et al
EPI_ISL_434272,Washington State Department of Health,Seattle Flu Study,Chu et al et al
EPI_ISL_434273,Washington State Department of Health,Seattle Flu Study,Chu et al et al
EPI_ISL_434274,Washington State Department of Health,Seattle Flu Study,Chu et al et al
EPI_ISL_434275,Washington State Department of Health,Seattle Flu Study,Chu et al et al
EPI_ISL_434276,Washington State Department of Health,Seattle Flu Study,Chu et al et al
EPI_ISL_434277,Washington State Department of Health,Seattle Flu Study,Chu et al et al
EPI_ISL_434279,Washington State Department of Health,Seattle Flu Study,Chu et al et al
EPI_ISL_434280,Washington State Department of Health,Seattle Flu Study,Chu et al et al
EPI_ISL_434281,Washington State Department of Health,Seattle Flu Study,Chu et al et al
EPI_ISL_434282,Washington State Department of Health,Seattle Flu Study,Chu et al et al
EPI_ISL_434283,Washington State Department of Health,Seattle Flu Study,Chu et al et al
EPI_ISL_434284,Washington State Department of Health,Seattle Flu Study,Chu et al et al
EPI_ISL_434285,Washington State Department of Health,Seattle Flu Study,Chu et al et al
EPI_ISL_434286,Washington State Department of Health,Seattle Flu Study,Chu et al et al
EPI_ISL_434287,Washington State Department of Health,Seattle Flu Study,Chu et al et al
EPI_ISL_434288,Washington State Department of Health,Seattle Flu Study,Chu et al et al
EPI_ISL_434289,Washington State Department of Health,Seattle Flu Study,Chu et al et al
EPI_ISL_434290,Washington State Department of Health,Seattle Flu Study,Chu et al et al
EPI_ISL_434291,Washington State Department of Health,Seattle Flu Study,Chu et al et al
EPI_ISL_434293,Washington State Department of Health,Seattle Flu Study,Chu et al et al
EPI_ISL_434294,Washington State Department of Health,Seattle Flu Study,Chu et al et al
EPI_ISL_434296,Washington State Department of Health,Seattle Flu Study,Chu et al et al
EPI_ISL_434298,Washington State Department of Health,Seattle Flu Study,Chu et al et al
EPI_ISL_434299,Washington State Department of Health,Seattle Flu Study,Chu et al et al
EPI_ISL_417107,Washington State Department of Health,Seattle Flu Study,Chu etl al et al
EPI_ISL_434300,Washington State Department of Health,Seattle Flu Study,Chu et al et al
EPI_ISL_434301,Washington State Department of Health,Seattle Flu Study,Chu et al et al
EPI_ISL_434302,Washington State Department of Health,Seattle Flu Study,Chu et al et al
EPI_ISL_434303,Washington State Department of Health,Seattle Flu Study,Chu et al et al
EPI_ISL_434305,Washington State Department of Health,Seattle Flu Study,Chu et al et al
EPI_ISL_434306,Washington State Department of Health,Seattle Flu Study,Chu et al et al
EPI_ISL_434307,Washington State Department of Health,Seattle Flu Study,Chu et al et al
EPI_ISL_434308,Washington State Department of Health,Seattle Flu Study,Chu et al et al
EPI_ISL_434309,Washington State Department of Health,Seattle Flu Study,Chu et al et al
EPI_ISL_417108,Washington State Department of Health,Seattle Flu Study,Chu etl al et al
EPI_ISL_434310,Washington State Department of Health,Seattle Flu Study,Chu et al et al
EPI_ISL_434311,Washington State Department of Health,Seattle Flu Study,Chu et al et al
EPI_ISL_434313,Washington State Department of Health,Seattle Flu Study,Chu et al et al
EPI_ISL_434314,Washington State Department of Health,Seattle Flu Study,Chu et al et al
EPI_ISL_434315,Washington State Department of Health,Seattle Flu Study,Chu et al et al
EPI_ISL_434316,Washington State Department of Health,Seattle Flu Study,Chu et al et al
EPI_ISL_434317,Washington State Department of Health,Seattle Flu Study,Chu et al et al
EPI_ISL_434319,Washington State Department of Health,Seattle Flu Study,Chu et al et al
EPI_ISL_434320,Washington State Department of Health,Seattle Flu Study,Chu et al et al
EPI_ISL_434321,Washington State Department of Health,Seattle Flu Study,Chu et al et al
EPI_ISL_434322,Washington State Department of Health,Seattle Flu Study,Chu et al et al
EPI_ISL_434323,Washington State Department of Health,Seattle Flu Study,Chu et al et al
EPI_ISL_434324,Washington State Department of Health,Seattle Flu Study,Chu et al et al
EPI_ISL_434325,Washington State Department of Health,Seattle Flu Study,Chu et al et al
EPI_ISL_434327,Washington State Department of Health,Seattle Flu Study,Chu et al et al
EPI_ISL_434328,Washington State Department of Health,Seattle Flu Study,Chu et al et al
EPI_ISL_434329,Washington State Department of Health,Seattle Flu Study,Chu et al et al
EPI_ISL_434330,Washington State Department of Health,Seattle Flu Study,Chu et al et al
EPI_ISL_434331,Washington State Department of Health,Seattle Flu Study,Chu et al et al
EPI_ISL_434332,Washington State Department of Health,Seattle Flu Study,Chu et al et al
EPI_ISL_434333,Washington State Department of Health,Seattle Flu Study,Chu et al et al
EPI_ISL_434334,Washington State Department of Health,Seattle Flu Study,Chu et al et al
EPI_ISL_434335,Washington State Department of Health,Seattle Flu Study,Chu et al et al
EPI_ISL_434336,Washington State Department of Health,Seattle Flu Study,Chu et al et al
EPI_ISL_434337,Washington State Department of Health,Seattle Flu Study,Chu et al et al
EPI_ISL_434338,Washington State Department of Health,Seattle Flu Study,Chu et al et al
EPI_ISL_434339,Washington State Department of Health,Seattle Flu Study,Chu et al et al
EPI_ISL_417111,Washington State Department of Health,Seattle Flu Study,Chu etl al et al
EPI_ISL_434341,Washington State Department of Health,Seattle Flu Study,Chu et al et al
EPI_ISL_434342,Washington State Department of Health,Seattle Flu Study,Chu et al et al
EPI_ISL_434343,Washington State Department of Health,Seattle Flu Study,Chu et al et al
EPI_ISL_434344,Washington State Department of Health,Seattle Flu Study,Chu et al et al
EPI_ISL_434345,Washington State Department of Health,Seattle Flu Study,Chu et al et al
EPI_ISL_434346,Washington State Department of Health,Seattle Flu Study,Chu et al et al
EPI_ISL_438140,Seattle Flu Study,Seattle Flu Study,Chu et al et al
EPI_ISL_438141,Seattle Flu Study,Seattle Flu Study,Chu et al et al
EPI_ISL_438142,Seattle Flu Study,Seattle Flu Study,Chu et al et al
EPI_ISL_438143,Seattle Flu Study,Seattle Flu Study,Chu et al et al
EPI_ISL_438144,Seattle Flu Study,Seattle Flu Study,Chu et al et al
EPI_ISL_438145,Seattle Flu Study,Seattle Flu Study,Chu et al et al
EPI_ISL_438146,Seattle Flu Study,Seattle Flu Study,Chu et al et al
EPI_ISL_438147,Seattle Flu Study,Seattle Flu Study,Chu et al et al
EPI_ISL_438148,Seattle Flu Study,Seattle Flu Study,Chu et al et al
EPI_ISL_438149,Seattle Flu Study,Seattle Flu Study,Chu et al et al
EPI_ISL_438150,Seattle Flu Study,Seattle Flu Study,Chu et al et al
EPI_ISL_438151,Seattle Flu Study,Seattle Flu Study,Chu et al et al
EPI_ISL_438152,Seattle Flu Study,Seattle Flu Study,Chu et al et al
EPI_ISL_438153,Seattle Flu Study,Seattle Flu Study,Chu et al et al
EPI_ISL_438154,Seattle Flu Study,Seattle Flu Study,Chu et al et al
EPI_ISL_438155,Seattle Flu Study,Seattle Flu Study,Chu et al et al
EPI_ISL_438156,Seattle Flu Study,Seattle Flu Study,Chu et al et al
EPI_ISL_438157,Seattle Flu Study,Seattle Flu Study,Chu et al et al
EPI_ISL_438158,Seattle Flu Study,Seattle Flu Study,Chu et al et al
EPI_ISL_438159,Seattle Flu Study,Seattle Flu Study,Chu et al et al
EPI_ISL_438160,Seattle Flu Study,Seattle Flu Study,Chu et al et al
EPI_ISL_438161,Seattle Flu Study,Seattle Flu Study,Chu et al et al
EPI_ISL_438162,Seattle Flu Study,Seattle Flu Study,Chu et al et al
EPI_ISL_438163,Seattle Flu Study,Seattle Flu Study,Chu et al et al
EPI_ISL_438164,Seattle Flu Study,Seattle Flu Study,Chu et al et al
EPI_ISL_438165,Seattle Flu Study,Seattle Flu Study,Chu et al et al
EPI_ISL_438166,Seattle Flu Study,Seattle Flu Study,Chu et al et al
EPI_ISL_438167,Seattle Flu Study,Seattle Flu Study,Chu et al et al
EPI_ISL_438168,Seattle Flu Study,Seattle Flu Study,Chu et al et al
EPI_ISL_438169,Seattle Flu Study,Seattle Flu Study,Chu et al et al
EPI_ISL_438170,Seattle Flu Study,Seattle Flu Study,Chu et al et al
EPI_ISL_438171,Seattle Flu Study,Seattle Flu Study,Chu et al et al
EPI_ISL_438172,Seattle Flu Study,Seattle Flu Study,Chu et al et al
EPI_ISL_417115,Washington State Department of Health,Seattle Flu Study,Chu etl al et al
EPI_ISL_438173,Seattle Flu Study,Seattle Flu Study,Chu et al et al
EPI_ISL_438174,Seattle Flu Study,Seattle Flu Study,Chu et al et al
EPI_ISL_438175,Seattle Flu Study,Seattle Flu Study,Chu et al et al
EPI_ISL_438176,Washington State Department of Health,Seattle Flu Study,Chu et al et al
EPI_ISL_438177,Washington State Department of Health,Seattle Flu Study,Chu et al et al
EPI_ISL_438178,Washington State Department of Health,Seattle Flu Study,Chu et al et al
EPI_ISL_438179,Washington State Department of Health,Seattle Flu Study,Chu et al et al
EPI_ISL_438180,Washington State Department of Health,Seattle Flu Study,Chu et al et al
EPI_ISL_438181,Washington State Department of Health,Seattle Flu Study,Chu et al et al
EPI_ISL_438182,Washington State Department of Health,Seattle Flu Study,Chu et al et al
EPI_ISL_438183,Washington State Department of Health,Seattle Flu Study,Chu et al et al
EPI_ISL_438184,Washington State Department of Health,Seattle Flu Study,Chu et al et al
EPI_ISL_438185,Washington State Department of Health,Seattle Flu Study,Chu et al et al
EPI_ISL_438186,Washington State Department of Health,Seattle Flu Study,Chu et al et al
EPI_ISL_438187,Washington State Department of Health,Seattle Flu Study,Chu et al et al
EPI_ISL_438188,Washington State Department of Health,Seattle Flu Study,Chu et al et al
EPI_ISL_438189,Washington State Department of Health,Seattle Flu Study,Chu et al et al
EPI_ISL_438190,Washington State Department of Health,Seattle Flu Study,Chu et al et al
EPI_ISL_438191,Washington State Department of Health,Seattle Flu Study,Chu et al et al
EPI_ISL_438192,Washington State Department of Health,Seattle Flu Study,Chu et al et al
EPI_ISL_417117,Washington State Department of Health,Seattle Flu Study,Chu etl al et al
EPI_ISL_438193,Washington State Department of Health,Seattle Flu Study,Chu et al et al
EPI_ISL_438194,Washington State Department of Health,Seattle Flu Study,Chu et al et al
EPI_ISL_438195,Washington State Department of Health,Seattle Flu Study,Chu et al et al
EPI_ISL_438196,Washington State Department of Health,Seattle Flu Study,Chu et al et al
EPI_ISL_438197,Washington State Department of Health,Seattle Flu Study,Chu et al et al
EPI_ISL_438198,Washington State Department of Health,Seattle Flu Study,Chu et al et al
EPI_ISL_438199,Washington State Department of Health,Seattle Flu Study,Chu et al et al
EPI_ISL_438200,Washington State Department of Health,Seattle Flu Study,Chu et al et al
EPI_ISL_438201,Washington State Department of Health,Seattle Flu Study,Chu et al et al
EPI_ISL_438202,Washington State Department of Health,Seattle Flu Study,Chu et al et al
EPI_ISL_438203,Washington State Department of Health,Seattle Flu Study,Chu et al et al
EPI_ISL_438204,Washington State Department of Health,Seattle Flu Study,Chu et al et al
EPI_ISL_438205,Washington State Department of Health,Seattle Flu Study,Chu et al et al
EPI_ISL_438206,Washington State Department of Health,Seattle Flu Study,Chu et al et al
EPI_ISL_438207,Washington State Department of Health,Seattle Flu Study,Chu et al et al
EPI_ISL_438208,Washington State Department of Health,Seattle Flu Study,Chu et al et al
EPI_ISL_438209,Washington State Department of Health,Seattle Flu Study,Chu et al et al
EPI_ISL_438210,Washington State Department of Health,Seattle Flu Study,Chu et al et al
EPI_ISL_438211,Washington State Department of Health,Seattle Flu Study,Chu et al et al
EPI_ISL_438212,Washington State Department of Health,Seattle Flu Study,Chu et al et al
EPI_ISL_438213,Washington State Department of Health,Seattle Flu Study,Chu et al et al
EPI_ISL_438214,Washington State Department of Health,Seattle Flu Study,Chu et al et al
EPI_ISL_438215,Washington State Department of Health,Seattle Flu Study,Chu et al et al
EPI_ISL_438216,Washington State Department of Health,Seattle Flu Study,Chu et al et al
EPI_ISL_438217,Washington State Department of Health,Seattle Flu Study,Chu et al et al
EPI_ISL_438218,Washington State Department of Health,Seattle Flu Study,Chu et al et al
EPI_ISL_438219,Washington State Department of Health,Seattle Flu Study,Chu et al et al
EPI_ISL_438220,Washington State Department of Health,Seattle Flu Study,Chu et al et al
EPI_ISL_438221,Washington State Department of Health,Seattle Flu Study,Chu et al et al
EPI_ISL_449839,Washington State Department of Health,Seattle Flu Study,Chu et al et al
EPI_ISL_417120,Washington State Department of Health,Seattle Flu Study,Chu etl al et al
EPI_ISL_449840,Washington State Department of Health,Seattle Flu Study,Chu et al et al
EPI_ISL_449841,Washington State Department of Health,Seattle Flu Study,Chu et al et al
EPI_ISL_449842,Washington State Department of Health,Seattle Flu Study,Chu et al et al
EPI_ISL_449843,Washington State Department of Health,Seattle Flu Study,Chu et al et al
EPI_ISL_449844,Washington State Department of Health,Seattle Flu Study,Chu et al et al
EPI_ISL_449845,Washington State Department of Health,Seattle Flu Study,Chu et al et al
EPI_ISL_449846,Washington State Department of Health,Seattle Flu Study,Chu et al et al
EPI_ISL_449847,Washington State Department of Health,Seattle Flu Study,Chu et al et al
EPI_ISL_449848,Washington State Department of Health,Seattle Flu Study,Chu et al et al
EPI_ISL_449849,Washington State Department of Health,Seattle Flu Study,Chu et al et al
EPI_ISL_417121,Washington State Department of Health,Seattle Flu Study,Chu etl al et al
EPI_ISL_449850,Washington State Department of Health,Seattle Flu Study,Chu et al et al
EPI_ISL_449851,Washington State Department of Health,Seattle Flu Study,Chu et al et al
EPI_ISL_449852,Washington State Department of Health,Seattle Flu Study,Chu et al et al
EPI_ISL_449853,Washington State Department of Health,Seattle Flu Study,Chu et al et al
EPI_ISL_449854,Washington State Department of Health,Seattle Flu Study,Chu et al et al
EPI_ISL_449855,Washington State Department of Health,Seattle Flu Study,Chu et al et al
EPI_ISL_449856,Washington State Department of Health,Seattle Flu Study,Chu et al et al
EPI_ISL_449857,Washington State Department of Health,Seattle Flu Study,Chu et al et al
EPI_ISL_449858,Washington State Department of Health,Seattle Flu Study,Chu et al et al
EPI_ISL_449859,Washington State Department of Health,Seattle Flu Study,Chu et al et al
EPI_ISL_449860,Washington State Department of Health,Seattle Flu Study,Chu et al et al
EPI_ISL_449861,Washington State Department of Health,Seattle Flu Study,Chu et al et al
EPI_ISL_449862,Washington State Department of Health,Seattle Flu Study,Chu et al et al
EPI_ISL_449863,Washington State Department of Health,Seattle Flu Study,Chu et al et al
EPI_ISL_449864,Washington State Department of Health,Seattle Flu Study,Chu et al et al
EPI_ISL_449865,Washington State Department of Health,Seattle Flu Study,Chu et al et al
EPI_ISL_449866,Washington State Department of Health,Seattle Flu Study,Chu et al et al
EPI_ISL_449867,Washington State Department of Health,Seattle Flu Study,Chu et al et al
EPI_ISL_449868,Washington State Department of Health,Seattle Flu Study,Chu et al et al
EPI_ISL_449869,Washington State Department of Health,Seattle Flu Study,Chu et al et al
EPI_ISL_416462,Seattle Flu Study,Seattle Flu Study,Chu et al et al
EPI_ISL_417123,Washington State Department of Health,Seattle Flu Study,Chu etl al et al
EPI_ISL_449870,Washington State Department of Health,Seattle Flu Study,Chu et al et al
EPI_ISL_449871,Washington State Department of Health,Seattle Flu Study,Chu et al et al
EPI_ISL_449872,Washington State Department of Health,Seattle Flu Study,Chu et al et al
EPI_ISL_449873,Washington State Department of Health,Seattle Flu Study,Chu et al et al
EPI_ISL_449874,Washington State Department of Health,Seattle Flu Study,Chu et al et al
EPI_ISL_449875,Washington State Department of Health,Seattle Flu Study,Chu et al et al
EPI_ISL_449876,Washington State Department of Health,Seattle Flu Study,Chu et al et al
EPI_ISL_449877,Washington State Department of Health,Seattle Flu Study,Chu et al et al
EPI_ISL_449878,Washington State Department of Health,Seattle Flu Study,Chu et al et al
EPI_ISL_449879,Washington State Department of Health,Seattle Flu Study,Chu et al et al
EPI_ISL_449880,Washington State Department of Health,Seattle Flu Study,Chu et al et al
EPI_ISL_449881,Washington State Department of Health,Seattle Flu Study,Chu et al et al
EPI_ISL_449882,Washington State Department of Health,Seattle Flu Study,Chu et al et al
EPI_ISL_449883,Washington State Department of Health,Seattle Flu Study,Chu et al et al
EPI_ISL_449884,Washington State Department of Health,Seattle Flu Study,Chu et al et al
EPI_ISL_449885,Washington State Department of Health,Seattle Flu Study,Chu et al et al
EPI_ISL_449886,Washington State Department of Health,Seattle Flu Study,Chu et al et al
EPI_ISL_449887,Washington State Department of Health,Seattle Flu Study,Chu et al et al
EPI_ISL_449888,Washington State Department of Health,Seattle Flu Study,Chu et al et al
EPI_ISL_449889,Washington State Department of Health,Seattle Flu Study,Chu et al et al
EPI_ISL_449890,Washington State Department of Health,Seattle Flu Study,Chu et al et al
EPI_ISL_449891,Washington State Department of Health,Seattle Flu Study,Chu et al et al
EPI_ISL_449892,Washington State Department of Health,Seattle Flu Study,Chu et al et al
EPI_ISL_449893,Washington State Department of Health,Seattle Flu Study,Chu et al et al
EPI_ISL_449894,Washington State Department of Health,Seattle Flu Study,Chu et al et al
EPI_ISL_449895,Washington State Department of Health,Seattle Flu Study,Chu et al et al
EPI_ISL_449896,Washington State Department of Health,Seattle Flu Study,Chu et al et al
EPI_ISL_449897,Washington State Department of Health,Seattle Flu Study,Chu et al et al
EPI_ISL_449898,Washington State Department of Health,Seattle Flu Study,Chu et al et al
EPI_ISL_449899,Washington State Department of Health,Seattle Flu Study,Chu et al et al
EPI_ISL_417126,Washington State Department of Health,Seattle Flu Study,Chu etl al et al
EPI_ISL_449900,Washington State Department of Health,Seattle Flu Study,Chu et al et al
EPI_ISL_449901,Washington State Department of Health,Seattle Flu Study,Chu et al et al
EPI_ISL_449902,Washington State Department of Health,Seattle Flu Study,Chu et al et al
EPI_ISL_449903,Washington State Department of Health,Seattle Flu Study,Chu et al et al
EPI_ISL_449904,Washington State Department of Health,Seattle Flu Study,Chu et al et al
EPI_ISL_449905,Washington State Department of Health,Seattle Flu Study,Chu et al et al
EPI_ISL_449906,Washington State Department of Health,Seattle Flu Study,Chu et al et al
EPI_ISL_449907,Washington State Department of Health,Seattle Flu Study,Chu et al et al
EPI_ISL_449908,Washington State Department of Health,Seattle Flu Study,Chu et al et al
EPI_ISL_449909,Washington State Department of Health,Seattle Flu Study,Chu et al et al
EPI_ISL_449910,Washington State Department of Health,Seattle Flu Study,Chu et al et al
EPI_ISL_449911,Washington State Department of Health,Seattle Flu Study,Chu et al et al
EPI_ISL_449912,Washington State Department of Health,Seattle Flu Study,Chu et al et al
EPI_ISL_449913,Washington State Department of Health,Seattle Flu Study,Chu et al et al
EPI_ISL_449914,Washington State Department of Health,Seattle Flu Study,Chu et al et al
EPI_ISL_449915,Washington State Department of Health,Seattle Flu Study,Chu et al et al
EPI_ISL_449916,Washington State Department of Health,Seattle Flu Study,Chu et al et al
EPI_ISL_449917,Washington State Department of Health,Seattle Flu Study,Chu et al et al
EPI_ISL_449918,Washington State Department of Health,Seattle Flu Study,Chu et al et al
EPI_ISL_449919,Washington State Department of Health,Seattle Flu Study,Chu et al et al
EPI_ISL_449920,Washington State Department of Health,Seattle Flu Study,Chu et al et al
EPI_ISL_449921,Washington State Department of Health,Seattle Flu Study,Chu et al et al
EPI_ISL_449922,Washington State Department of Health,Seattle Flu Study,Chu et al et al
EPI_ISL_449923,Washington State Department of Health,Seattle Flu Study,Chu et al et al
EPI_ISL_449925,Washington State Department of Health,Seattle Flu Study,Chu et al et al
EPI_ISL_449926,Washington State Department of Health,Seattle Flu Study,Chu et al et al
EPI_ISL_449927,Washington State Department of Health,Seattle Flu Study,Chu et al et al
EPI_ISL_449928,Washington State Department of Health,Seattle Flu Study,Chu et al et al
EPI_ISL_449929,Washington State Department of Health,Seattle Flu Study,Chu et al et al
EPI_ISL_417129,Washington State Department of Health,Seattle Flu Study,Chu etl al et al
EPI_ISL_449930,Washington State Department of Health,Seattle Flu Study,Chu et al et al
EPI_ISL_449931,Washington State Department of Health,Seattle Flu Study,Chu et al et al
EPI_ISL_449932,Washington State Department of Health,Seattle Flu Study,Chu et al et al
EPI_ISL_449933,Washington State Department of Health,Seattle Flu Study,Chu et al et al
EPI_ISL_449934,Washington State Department of Health,Seattle Flu Study,Chu et al et al
EPI_ISL_449935,Washington State Department of Health,Seattle Flu Study,Chu et al et al
EPI_ISL_449936,Washington State Department of Health,Seattle Flu Study,Chu et al et al
EPI_ISL_449937,Washington State Department of Health,Seattle Flu Study,Chu et al et al
EPI_ISL_449938,Washington State Department of Health,Seattle Flu Study,Chu et al et al
EPI_ISL_449939,Washington State Department of Health,Seattle Flu Study,Chu et al et al
EPI_ISL_417130,Washington State Department of Health,Seattle Flu Study,Chu etl al et al
EPI_ISL_449940,Washington State Department of Health,Seattle Flu Study,Chu et al et al
EPI_ISL_449941,Washington State Department of Health,Seattle Flu Study,Chu et al et al
EPI_ISL_449943,Washington State Department of Health,Seattle Flu Study,Chu et al et al
EPI_ISL_449944,Washington State Department of Health,Seattle Flu Study,Chu et al et al
EPI_ISL_449945,Washington State Department of Health,Seattle Flu Study,Chu et al et al
EPI_ISL_449946,Washington State Department of Health,Seattle Flu Study,Chu et al et al
EPI_ISL_449947,Washington State Department of Health,Seattle Flu Study,Chu et al et al
EPI_ISL_449948,Washington State Department of Health,Seattle Flu Study,Chu et al et al
EPI_ISL_449949,Washington State Department of Health,Seattle Flu Study,Chu et al et al
EPI_ISL_417131,Washington State Department of Health,Seattle Flu Study,Chu etl al et al
EPI_ISL_449951,Washington State Department of Health,Seattle Flu Study,Chu et al et al
EPI_ISL_449952,Washington State Department of Health,Seattle Flu Study,Chu et al et al
EPI_ISL_449953,Washington State Department of Health,Seattle Flu Study,Chu et al et al
EPI_ISL_449954,Washington State Department of Health,Seattle Flu Study,Chu et al et al
EPI_ISL_449955,Washington State Department of Health,Seattle Flu Study,Chu et al et al
EPI_ISL_449956,Washington State Department of Health,Seattle Flu Study,Chu et al et al
EPI_ISL_449957,Washington State Department of Health,Seattle Flu Study,Chu et al et al
EPI_ISL_449958,Washington State Department of Health,Seattle Flu Study,Chu et al et al
EPI_ISL_449959,Washington State Department of Health,Seattle Flu Study,Chu et al et al
EPI_ISL_449960,Washington State Department of Health,Seattle Flu Study,Chu et al et al
EPI_ISL_449962,Washington State Department of Health,Seattle Flu Study,Chu et al et al
EPI_ISL_449963,Washington State Department of Health,Seattle Flu Study,Chu et al et al
EPI_ISL_449964,Washington State Department of Health,Seattle Flu Study,Chu et al et al
EPI_ISL_449965,Washington State Department of Health,Seattle Flu Study,Chu et al et al
EPI_ISL_449966,Washington State Department of Health,Seattle Flu Study,Chu et al et al
EPI_ISL_449967,Washington State Department of Health,Seattle Flu Study,Chu et al et al
EPI_ISL_449968,Washington State Department of Health,Seattle Flu Study,Chu et al et al
EPI_ISL_449969,Washington State Department of Health,Seattle Flu Study,Chu et al et al
EPI_ISL_417133,Washington State Department of Health,Seattle Flu Study,Chu etl al et al
EPI_ISL_449970,Washington State Department of Health,Seattle Flu Study,Chu et al et al
EPI_ISL_449971,Washington State Department of Health,Seattle Flu Study,Chu et al et al
EPI_ISL_449972,Washington State Department of Health,Seattle Flu Study,Chu et al et al
EPI_ISL_449973,Washington State Department of Health,Seattle Flu Study,Chu et al et al
EPI_ISL_449974,Washington State Department of Health,Seattle Flu Study,Chu et al et al
EPI_ISL_449975,Washington State Department of Health,Seattle Flu Study,Chu et al et al
EPI_ISL_449977,Washington State Department of Health,Seattle Flu Study,Chu et al et al
EPI_ISL_449978,Washington State Department of Health,Seattle Flu Study,Chu et al et al
EPI_ISL_449979,Washington State Department of Health,Seattle Flu Study,Chu et al et al
EPI_ISL_417134,Washington State Department of Health,Seattle Flu Study,Chu etl al et al
EPI_ISL_449980,Washington State Department of Health,Seattle Flu Study,Chu et al et al
EPI_ISL_449981,Washington State Department of Health,Seattle Flu Study,Chu et al et al
EPI_ISL_449982,Washington State Department of Health,Seattle Flu Study,Chu et al et al
EPI_ISL_449983,Washington State Department of Health,Seattle Flu Study,Chu et al et al
EPI_ISL_449984,Washington State Department of Health,Seattle Flu Study,Chu et al et al
EPI_ISL_449985,Washington State Department of Health,Seattle Flu Study,Chu et al et al
EPI_ISL_449986,Washington State Department of Health,Seattle Flu Study,Chu et al et al
EPI_ISL_449987,Washington State Department of Health,Seattle Flu Study,Chu et al et al
EPI_ISL_449988,Washington State Department of Health,Seattle Flu Study,Chu et al et al
EPI_ISL_449989,Washington State Department of Health,Seattle Flu Study,Chu et al et al
EPI_ISL_449990,Washington State Department of Health,Seattle Flu Study,Chu et al et al
EPI_ISL_449991,Washington State Department of Health,Seattle Flu Study,Chu et al et al
EPI_ISL_449992,Washington State Department of Health,Seattle Flu Study,Chu et al et al
EPI_ISL_449994,Washington State Department of Health,Seattle Flu Study,Chu et al et al
EPI_ISL_449995,Washington State Department of Health,Seattle Flu Study,Chu et al et al
EPI_ISL_449996,Washington State Department of Health,Seattle Flu Study,Chu et al et al
EPI_ISL_449997,Washington State Department of Health,Seattle Flu Study,Chu et al et al
EPI_ISL_449998,Washington State Department of Health,Seattle Flu Study,Chu et al et al
EPI_ISL_449999,Washington State Department of Health,Seattle Flu Study,Chu et al et al
EPI_ISL_417136,Washington State Department of Health,Seattle Flu Study,Chu etl al et al
EPI_ISL_450000,Washington State Department of Health,Seattle Flu Study,Chu et al et al
EPI_ISL_450001,Washington State Department of Health,Seattle Flu Study,Chu et al et al
EPI_ISL_450002,Washington State Department of Health,Seattle Flu Study,Chu et al et al
EPI_ISL_450003,Washington State Department of Health,Seattle Flu Study,Chu et al et al
EPI_ISL_463325,Washington State Department of Health,Seattle Flu Study,Chu et al et al
EPI_ISL_463326,Washington State Department of Health,Seattle Flu Study,Chu et al et al
EPI_ISL_463327,Washington State Department of Health,Seattle Flu Study,Chu et al et al
EPI_ISL_463328,Washington State Department of Health,Seattle Flu Study,Chu et al et al
EPI_ISL_463329,Washington State Department of Health,Seattle Flu Study,Chu et al et al
EPI_ISL_463330,Washington State Department of Health,Seattle Flu Study,Chu et al et al
EPI_ISL_463331,Washington State Department of Health,Seattle Flu Study,Chu et al et al
EPI_ISL_463332,Washington State Department of Health,Seattle Flu Study,Chu et al et al
EPI_ISL_463333,Washington State Department of Health,Seattle Flu Study,Chu et al et al
EPI_ISL_463334,Washington State Department of Health,Seattle Flu Study,Chu et al et al
EPI_ISL_463335,Washington State Department of Health,Seattle Flu Study,Chu et al et al
EPI_ISL_463337,Washington State Department of Health,Seattle Flu Study,Chu et al et al
EPI_ISL_463338,Washington State Department of Health,Seattle Flu Study,Chu et al et al
EPI_ISL_463339,Washington State Department of Health,Seattle Flu Study,Chu et al et al
EPI_ISL_463340,Washington State Department of Health,Seattle Flu Study,Chu et al et al
EPI_ISL_463341,Washington State Department of Health,Seattle Flu Study,Chu et al et al
EPI_ISL_463342,Washington State Department of Health,Seattle Flu Study,Chu et al et al
EPI_ISL_463343,Washington State Department of Health,Seattle Flu Study,Chu et al et al
EPI_ISL_463344,Washington State Department of Health,Seattle Flu Study,Chu et al et al
EPI_ISL_463346,Washington State Department of Health,Seattle Flu Study,Chu et al et al
EPI_ISL_463347,Washington State Department of Health,Seattle Flu Study,Chu et al et al
EPI_ISL_463348,Washington State Department of Health,Seattle Flu Study,Chu et al et al
EPI_ISL_463349,Washington State Department of Health,Seattle Flu Study,Chu et al et al
EPI_ISL_417139,Washington State Department of Health,Seattle Flu Study,Chu etl al et al
EPI_ISL_463350,Washington State Department of Health,Seattle Flu Study,Chu et al et al
EPI_ISL_463351,Washington State Department of Health,Seattle Flu Study,Chu et al et al
EPI_ISL_463352,Washington State Department of Health,Seattle Flu Study,Chu et al et al
EPI_ISL_463353,Washington State Department of Health,Seattle Flu Study,Chu et al et al
EPI_ISL_463354,Washington State Department of Health,Seattle Flu Study,Chu et al et al
EPI_ISL_463355,Washington State Department of Health,Seattle Flu Study,Chu et al et al
EPI_ISL_463356,Washington State Department of Health,Seattle Flu Study,Chu et al et al
EPI_ISL_463357,Washington State Department of Health,Seattle Flu Study,Chu et al et al
EPI_ISL_463358,Washington State Department of Health,Seattle Flu Study,Chu et al et al
EPI_ISL_463359,Washington State Department of Health,Seattle Flu Study,Chu et al et al
EPI_ISL_417140,Washington State Department of Health,Seattle Flu Study,Chu etl al et al
EPI_ISL_463360,Washington State Department of Health,Seattle Flu Study,Chu et al et al
EPI_ISL_463361,Washington State Department of Health,Seattle Flu Study,Chu et al et al
EPI_ISL_463362,Washington State Department of Health,Seattle Flu Study,Chu et al et al
EPI_ISL_463363,Washington State Department of Health,Seattle Flu Study,Chu et al et al
EPI_ISL_463364,Washington State Department of Health,Seattle Flu Study,Chu et al et al
EPI_ISL_463365,Washington State Department of Health,Seattle Flu Study,Chu et al et al
EPI_ISL_463366,Washington State Department of Health,Seattle Flu Study,Chu et al et al
EPI_ISL_463367,Washington State Department of Health,Seattle Flu Study,Chu et al et al
EPI_ISL_463368,Washington State Department of Health,Seattle Flu Study,Chu et al et al
EPI_ISL_463369,Washington State Department of Health,Seattle Flu Study,Chu et al et al
EPI_ISL_463370,Washington State Department of Health,Seattle Flu Study,Chu et al et al
EPI_ISL_463371,Washington State Department of Health,Seattle Flu Study,Chu et al et al
EPI_ISL_463378,Washington State Department of Health,Seattle Flu Study,Chu et al et al
EPI_ISL_463379,Washington State Department of Health,Seattle Flu Study,Chu et al et al
EPI_ISL_417142,Washington State Department of Health,Seattle Flu Study,Chu etl al et al
EPI_ISL_463380,Washington State Department of Health,Seattle Flu Study,Chu et al et al
EPI_ISL_463381,Washington State Department of Health,Seattle Flu Study,Chu et al et al
EPI_ISL_463382,Washington State Department of Health,Seattle Flu Study,Chu et al et al
EPI_ISL_463383,Washington State Department of Health,Seattle Flu Study,Chu et al et al
EPI_ISL_463384,Washington State Department of Health,Seattle Flu Study,Chu et al et al
EPI_ISL_463385,Washington State Department of Health,Seattle Flu Study,Chu et al et al
EPI_ISL_463386,Washington State Department of Health,Seattle Flu Study,Chu et al et al
EPI_ISL_463388,Washington State Department of Health,Seattle Flu Study,Chu et al et al
EPI_ISL_463389,Washington State Department of Health,Seattle Flu Study,Chu et al et al
EPI_ISL_417143,Washington State Department of Health,Seattle Flu Study,Chu etl al et al
EPI_ISL_463390,Washington State Department of Health,Seattle Flu Study,Chu et al et al
EPI_ISL_463391,Washington State Department of Health,Seattle Flu Study,Chu et al et al
EPI_ISL_463392,Washington State Department of Health,Seattle Flu Study,Chu et al et al
EPI_ISL_463394,Washington State Department of Health,Seattle Flu Study,Chu et al et al
EPI_ISL_463395,Washington State Department of Health,Seattle Flu Study,Chu et al et al
EPI_ISL_463396,Washington State Department of Health,Seattle Flu Study,Chu et al et al
EPI_ISL_463397,Washington State Department of Health,Seattle Flu Study,Chu et al et al
EPI_ISL_463398,Washington State Department of Health,Seattle Flu Study,Chu et al et al
EPI_ISL_463399,Washington State Department of Health,Seattle Flu Study,Chu et al et al
EPI_ISL_463400,Washington State Department of Health,Seattle Flu Study,Chu et al et al
EPI_ISL_463401,Washington State Department of Health,Seattle Flu Study,Chu et al et al
EPI_ISL_463402,Washington State Department of Health,Seattle Flu Study,Chu et al et al
EPI_ISL_463403,Washington State Department of Health,Seattle Flu Study,Chu et al et al
EPI_ISL_463405,Washington State Department of Health,Seattle Flu Study,Chu et al et al
EPI_ISL_463406,Washington State Department of Health,Seattle Flu Study,Chu et al et al
EPI_ISL_463407,Washington State Department of Health,Seattle Flu Study,Chu et al et al
EPI_ISL_463408,Washington State Department of Health,Seattle Flu Study,Chu et al et al
EPI_ISL_463409,Washington State Department of Health,Seattle Flu Study,Chu et al et al
EPI_ISL_463410,Washington State Department of Health,Seattle Flu Study,Chu et al et al
EPI_ISL_463411,Washington State Department of Health,Seattle Flu Study,Chu et al et al
EPI_ISL_463412,Washington State Department of Health,Seattle Flu Study,Chu et al et al
EPI_ISL_463413,Washington State Department of Health,Seattle Flu Study,Chu et al et al
EPI_ISL_463414,Washington State Department of Health,Seattle Flu Study,Chu et al et al
EPI_ISL_463415,Washington State Department of Health,Seattle Flu Study,Chu et al et al
EPI_ISL_463416,Washington State Department of Health,Seattle Flu Study,Chu et al et al
EPI_ISL_463417,Washington State Department of Health,Seattle Flu Study,Chu et al et al
EPI_ISL_463418,Washington State Department of Health,Seattle Flu Study,Chu et al et al
EPI_ISL_463419,Washington State Department of Health,Seattle Flu Study,Chu et al et al
EPI_ISL_463420,Washington State Department of Health,Seattle Flu Study,Chu et al et al
EPI_ISL_463421,Washington State Department of Health,Seattle Flu Study,Chu et al et al
EPI_ISL_463422,Washington State Department of Health,Seattle Flu Study,Chu et al et al
EPI_ISL_463423,Washington State Department of Health,Seattle Flu Study,Chu et al et al
EPI_ISL_463424,Washington State Department of Health,Seattle Flu Study,Chu et al et al
EPI_ISL_463425,Washington State Department of Health,Seattle Flu Study,Chu et al et al
EPI_ISL_463426,Washington State Department of Health,Seattle Flu Study,Chu et al et al
EPI_ISL_463427,Washington State Department of Health,Seattle Flu Study,Chu et al et al
EPI_ISL_463428,Washington State Department of Health,Seattle Flu Study,Chu et al et al
EPI_ISL_463429,Washington State Department of Health,Seattle Flu Study,Chu et al et al
EPI_ISL_417147,Washington State Department of Health,Seattle Flu Study,Chu etl al et al
EPI_ISL_463430,Washington State Department of Health,Seattle Flu Study,Chu et al et al
EPI_ISL_463431,Washington State Department of Health,Seattle Flu Study,Chu et al et al
EPI_ISL_463432,Washington State Department of Health,Seattle Flu Study,Chu et al et al
EPI_ISL_463433,Washington State Department of Health,Seattle Flu Study,Chu et al et al
EPI_ISL_463434,Washington State Department of Health,Seattle Flu Study,Chu et al et al
EPI_ISL_463435,Washington State Department of Health,Seattle Flu Study,Chu et al et al
EPI_ISL_463436,Washington State Department of Health,Seattle Flu Study,Chu et al et al
EPI_ISL_463437,Washington State Department of Health,Seattle Flu Study,Chu et al et al
EPI_ISL_463438,Washington State Department of Health,Seattle Flu Study,Chu et al et al
EPI_ISL_463439,Washington State Department of Health,Seattle Flu Study,Chu et al et al
EPI_ISL_417148,Washington State Department of Health,Seattle Flu Study,Chu etl al et al
EPI_ISL_463440,Washington State Department of Health,Seattle Flu Study,Chu et al et al
EPI_ISL_463441,Washington State Department of Health,Seattle Flu Study,Chu et al et al
EPI_ISL_463442,Washington State Department of Health,Seattle Flu Study,Chu et al et al
EPI_ISL_463443,Washington State Department of Health,Seattle Flu Study,Chu et al et al
EPI_ISL_463444,Washington State Department of Health,Seattle Flu Study,Chu et al et al
EPI_ISL_463445,Washington State Department of Health,Seattle Flu Study,Chu et al et al
EPI_ISL_463446,Washington State Department of Health,Seattle Flu Study,Chu et al et al
EPI_ISL_463449,Washington State Department of Health,Seattle Flu Study,Chu et al et al
EPI_ISL_417149,Washington State Department of Health,Seattle Flu Study,Chu etl al et al
EPI_ISL_463450,Washington State Department of Health,Seattle Flu Study,Chu et al et al
EPI_ISL_463451,Washington State Department of Health,Seattle Flu Study,Chu et al et al
EPI_ISL_463452,Washington State Department of Health,Seattle Flu Study,Chu et al et al
EPI_ISL_463453,Washington State Department of Health,Seattle Flu Study,Chu et al et al
EPI_ISL_463454,Washington State Department of Health,Seattle Flu Study,Chu et al et al
EPI_ISL_463455,Washington State Department of Health,Seattle Flu Study,Chu et al et al
EPI_ISL_463456,Washington State Department of Health,Seattle Flu Study,Chu et al et al
EPI_ISL_463457,Washington State Department of Health,Seattle Flu Study,Chu et al et al
EPI_ISL_463458,Washington State Department of Health,Seattle Flu Study,Chu et al et al
EPI_ISL_463459,Washington State Department of Health,Seattle Flu Study,Chu et al et al
EPI_ISL_417150,Washington State Department of Health,Seattle Flu Study,Chu etl al et al
EPI_ISL_463460,Washington State Department of Health,Seattle Flu Study,Chu et al et al
EPI_ISL_463461,Washington State Department of Health,Seattle Flu Study,Chu et al et al
EPI_ISL_463462,Washington State Department of Health,Seattle Flu Study,Chu et al et al
EPI_ISL_463463,Washington State Department of Health,Seattle Flu Study,Chu et al et al
EPI_ISL_463464,Washington State Department of Health,Seattle Flu Study,Chu et al et al
EPI_ISL_463465,Washington State Department of Health,Seattle Flu Study,Chu et al et al
EPI_ISL_463466,Washington State Department of Health,Seattle Flu Study,Chu et al et al
EPI_ISL_463467,Washington State Department of Health,Seattle Flu Study,Chu et al et al
EPI_ISL_463472,Washington State Department of Health,Seattle Flu Study,Chu et al et al
EPI_ISL_463478,Washington State Department of Health,Seattle Flu Study,Chu et al et al
EPI_ISL_463479,Washington State Department of Health,Seattle Flu Study,Chu et al et al
EPI_ISL_463480,Washington State Department of Health,Seattle Flu Study,Chu et al et al
EPI_ISL_463481,Washington State Department of Health,Seattle Flu Study,Chu et al et al
EPI_ISL_463482,Washington State Department of Health,Seattle Flu Study,Chu et al et al
EPI_ISL_463483,Washington State Department of Health,Seattle Flu Study,Chu et al et al
EPI_ISL_463484,Washington State Department of Health,Seattle Flu Study,Chu et al et al
EPI_ISL_463485,Washington State Department of Health,Seattle Flu Study,Chu et al et al
EPI_ISL_463486,Washington State Department of Health,Seattle Flu Study,Chu et al et al
EPI_ISL_463487,Washington State Department of Health,Seattle Flu Study,Chu et al et al
EPI_ISL_463488,Washington State Department of Health,Seattle Flu Study,Chu et al et al
EPI_ISL_463489,Washington State Department of Health,Seattle Flu Study,Chu et al et al
EPI_ISL_461450,UW Virology Lab,UW Virology Lab,Pavitra Roychoudhury et al
EPI_ISL_461451,UW Virology Lab,UW Virology Lab,Pavitra Roychoudhury et al
EPI_ISL_461452,UW Virology Lab,UW Virology Lab,Pavitra Roychoudhury et al
EPI_ISL_461453,UW Virology Lab,UW Virology Lab,Pavitra Roychoudhury et al
EPI_ISL_461454,UW Virology Lab,UW Virology Lab,Pavitra Roychoudhury et al
EPI_ISL_461455,UW Virology Lab,UW Virology Lab,Pavitra Roychoudhury et al
EPI_ISL_461456,UW Virology Lab,UW Virology Lab,Pavitra Roychoudhury et al
EPI_ISL_461457,UW Virology Lab,UW Virology Lab,Pavitra Roychoudhury et al
EPI_ISL_461458,UW Virology Lab,UW Virology Lab,Pavitra Roychoudhury et al
EPI_ISL_461459,UW Virology Lab,UW Virology Lab,Pavitra Roychoudhury et al
EPI_ISL_461460,UW Virology Lab,UW Virology Lab,Pavitra Roychoudhury et al
EPI_ISL_461461,UW Virology Lab,UW Virology Lab,Pavitra Roychoudhury et al
EPI_ISL_461462,UW Virology Lab,UW Virology Lab,Pavitra Roychoudhury et al
EPI_ISL_461463,UW Virology Lab,UW Virology Lab,Pavitra Roychoudhury et al
EPI_ISL_461464,UW Virology Lab,UW Virology Lab,Pavitra Roychoudhury et al
EPI_ISL_461465,UW Virology Lab,UW Virology Lab,Pavitra Roychoudhury et al
EPI_ISL_461466,UW Virology Lab,UW Virology Lab,Pavitra Roychoudhury et al
EPI_ISL_461467,UW Virology Lab,UW Virology Lab,Pavitra Roychoudhury et al
EPI_ISL_461468,UW Virology Lab,UW Virology Lab,Pavitra Roychoudhury et al
EPI_ISL_461469,UW Virology Lab,UW Virology Lab,Pavitra Roychoudhury et al
EPI_ISL_461470,UW Virology Lab,UW Virology Lab,Pavitra Roychoudhury et al
EPI_ISL_461471,UW Virology Lab,UW Virology Lab,Pavitra Roychoudhury et al
EPI_ISL_461472,UW Virology Lab,UW Virology Lab,Pavitra Roychoudhury et al
EPI_ISL_461473,UW Virology Lab,UW Virology Lab,Pavitra Roychoudhury et al
EPI_ISL_461474,UW Virology Lab,UW Virology Lab,Pavitra Roychoudhury et al
EPI_ISL_461475,UW Virology Lab,UW Virology Lab,Pavitra Roychoudhury et al
EPI_ISL_461476,UW Virology Lab,UW Virology Lab,Pavitra Roychoudhury et al
EPI_ISL_461477,UW Virology Lab,UW Virology Lab,Pavitra Roychoudhury et al
EPI_ISL_422985,UW Virology Lab,UW Virology Lab,Pavitra Roychoudhury et al
EPI_ISL_422970,UW Virology Lab,UW Virology Lab,Pavitra Roychoudhury et al
EPI_ISL_422963,UW Virology Lab,UW Virology Lab,Pavitra Roychoudhury et al
EPI_ISL_422974,UW Virology Lab,UW Virology Lab,Pavitra Roychoudhury et al
EPI_ISL_422969,UW Virology Lab,UW Virology Lab,Pavitra Roychoudhury et al
EPI_ISL_424180,UW Virology Lab,UW Virology Lab,Pavitra Roychoudhury et al
EPI_ISL_422990,UW Virology Lab,UW Virology Lab,Pavitra Roychoudhury et al
EPI_ISL_422988,UW Virology Lab,UW Virology Lab,Pavitra Roychoudhury et al
EPI_ISL_422989,UW Virology Lab,UW Virology Lab,Pavitra Roychoudhury et al
EPI_ISL_422984,UW Virology Lab,UW Virology Lab,Pavitra Roychoudhury et al
EPI_ISL_422967,UW Virology Lab,UW Virology Lab,Pavitra Roychoudhury et al
EPI_ISL_422964,UW Virology Lab,UW Virology Lab,Pavitra Roychoudhury et al
EPI_ISL_422976,UW Virology Lab,UW Virology Lab,Pavitra Roychoudhury et al
EPI_ISL_422973,UW Virology Lab,UW Virology Lab,Pavitra Roychoudhury et al
EPI_ISL_422977,UW Virology Lab,UW Virology Lab,Pavitra Roychoudhury et al
EPI_ISL_422991,UW Virology Lab,UW Virology Lab,Pavitra Roychoudhury et al
EPI_ISL_422965,UW Virology Lab,UW Virology Lab,Pavitra Roychoudhury et al
EPI_ISL_422972,UW Virology Lab,UW Virology Lab,Pavitra Roychoudhury et al
EPI_ISL_422971,UW Virology Lab,UW Virology Lab,Pavitra Roychoudhury et al
EPI_ISL_422993,UW Virology Lab,UW Virology Lab,Pavitra Roychoudhury et al
EPI_ISL_422994,UW Virology Lab,UW Virology Lab,Pavitra Roychoudhury et al
EPI_ISL_422975,UW Virology Lab,UW Virology Lab,Pavitra Roychoudhury et al
EPI_ISL_422966,UW Virology Lab,UW Virology Lab,Pavitra Roychoudhury et al
EPI_ISL_422995,UW Virology Lab,UW Virology Lab,Pavitra Roychoudhury et al
EPI_ISL_422986,UW Virology Lab,UW Virology Lab,Pavitra Roychoudhury et al
EPI_ISL_424179,UW Virology Lab,UW Virology Lab,Pavitra Roychoudhury et al
EPI_ISL_424178,UW Virology Lab,UW Virology Lab,Pavitra Roychoudhury et al
EPI_ISL_422996,UW Virology Lab,UW Virology Lab,Pavitra Roychoudhury et al
EPI_ISL_422992,UW Virology Lab,UW Virology Lab,Pavitra Roychoudhury et al
EPI_ISL_422999,UW Virology Lab,UW Virology Lab,Pavitra Roychoudhury et al
EPI_ISL_422997,UW Virology Lab,UW Virology Lab,Pavitra Roychoudhury et al
EPI_ISL_422987,UW Virology Lab,UW Virology Lab,Pavitra Roychoudhury et al
EPI_ISL_424175,UW Virology Lab,UW Virology Lab,Pavitra Roychoudhury et al
EPI_ISL_422998,UW Virology Lab,UW Virology Lab,Pavitra Roychoudhury et al
EPI_ISL_422981,UW Virology Lab,UW Virology Lab,Pavitra Roychoudhury et al
EPI_ISL_423000,UW Virology Lab,UW Virology Lab,Pavitra Roychoudhury et al
EPI_ISL_424184,UW Virology Lab,UW Virology Lab,Pavitra Roychoudhury et al
EPI_ISL_423031,UW Virology Lab,UW Virology Lab,Pavitra Roychoudhury et al
EPI_ISL_423008,UW Virology Lab,UW Virology Lab,Pavitra Roychoudhury et al
EPI_ISL_423009,UW Virology Lab,UW Virology Lab,Pavitra Roychoudhury et al
EPI_ISL_423030,UW Virology Lab,UW Virology Lab,Pavitra Roychoudhury et al
EPI_ISL_423024,UW Virology Lab,UW Virology Lab,Pavitra Roychoudhury et al
EPI_ISL_424183,UW Virology Lab,UW Virology Lab,Pavitra Roychoudhury et al
EPI_ISL_423026,UW Virology Lab,UW Virology Lab,Pavitra Roychoudhury et al
EPI_ISL_423025,UW Virology Lab,UW Virology Lab,Pavitra Roychoudhury et al
EPI_ISL_423010,UW Virology Lab,UW Virology Lab,Pavitra Roychoudhury et al
EPI_ISL_423007,UW Virology Lab,UW Virology Lab,Pavitra Roychoudhury et al
EPI_ISL_424177,UW Virology Lab,UW Virology Lab,Pavitra Roychoudhury et al
EPI_ISL_423028,UW Virology Lab,UW Virology Lab,Pavitra Roychoudhury et al
EPI_ISL_423029,UW Virology Lab,UW Virology Lab,Pavitra Roychoudhury et al
EPI_ISL_424176,UW Virology Lab,UW Virology Lab,Pavitra Roychoudhury et al
EPI_ISL_423027,UW Virology Lab,UW Virology Lab,Pavitra Roychoudhury et al
EPI_ISL_424182,UW Virology Lab,UW Virology Lab,Pavitra Roychoudhury et al
EPI_ISL_424169,UW Virology Lab,UW Virology Lab,Pavitra Roychoudhury et al
EPI_ISL_423015,UW Virology Lab,UW Virology Lab,Pavitra Roychoudhury et al
EPI_ISL_423011,UW Virology Lab,UW Virology Lab,Pavitra Roychoudhury et al
EPI_ISL_423022,UW Virology Lab,UW Virology Lab,Pavitra Roychoudhury et al
EPI_ISL_423001,UW Virology Lab,UW Virology Lab,Pavitra Roychoudhury et al
EPI_ISL_423021,UW Virology Lab,UW Virology Lab,Pavitra Roychoudhury et al
EPI_ISL_423020,UW Virology Lab,UW Virology Lab,Pavitra Roychoudhury et al
EPI_ISL_423019,UW Virology Lab,UW Virology Lab,Pavitra Roychoudhury et al
EPI_ISL_424172,UW Virology Lab,UW Virology Lab,Pavitra Roychoudhury et al
EPI_ISL_423018,UW Virology Lab,UW Virology Lab,Pavitra Roychoudhury et al
EPI_ISL_423016,UW Virology Lab,UW Virology Lab,Pavitra Roychoudhury et al
EPI_ISL_423004,UW Virology Lab,UW Virology Lab,Pavitra Roychoudhury et al
EPI_ISL_423003,UW Virology Lab,UW Virology Lab,Pavitra Roychoudhury et al
EPI_ISL_423013,UW Virology Lab,UW Virology Lab,Pavitra Roychoudhury et al
EPI_ISL_423014,UW Virology Lab,UW Virology Lab,Pavitra Roychoudhury et al
EPI_ISL_423012,UW Virology Lab,UW Virology Lab,Pavitra Roychoudhury et al
EPI_ISL_423017,UW Virology Lab,UW Virology Lab,Pavitra Roychoudhury et al
EPI_ISL_423002,UW Virology Lab,UW Virology Lab,Pavitra Roychoudhury et al
EPI_ISL_424170,UW Virology Lab,UW Virology Lab,Pavitra Roychoudhury et al
EPI_ISL_423033,UW Virology Lab,UW Virology Lab,Pavitra Roychoudhury et al
EPI_ISL_423005,UW Virology Lab,UW Virology Lab,Pavitra Roychoudhury et al
EPI_ISL_423032,UW Virology Lab,UW Virology Lab,Pavitra Roychoudhury et al
EPI_ISL_423006,UW Virology Lab,UW Virology Lab,Pavitra Roychoudhury et al
EPI_ISL_424167,UW Virology Lab,UW Virology Lab,Pavitra Roychoudhury et al
EPI_ISL_424166,UW Virology Lab,UW Virology Lab,Pavitra Roychoudhury et al
EPI_ISL_424168,UW Virology Lab,UW Virology Lab,Pavitra Roychoudhury et al
EPI_ISL_424197,UW Virology Lab,UW Virology Lab,Pavitra Roychoudhury et al
EPI_ISL_424186,UW Virology Lab,UW Virology Lab,Pavitra Roychoudhury et al
EPI_ISL_424188,UW Virology Lab,UW Virology Lab,Pavitra Roychoudhury et al
EPI_ISL_424187,UW Virology Lab,UW Virology Lab,Pavitra Roychoudhury et al
EPI_ISL_424202,UW Virology Lab,UW Virology Lab,Pavitra Roychoudhury et al
EPI_ISL_424203,UW Virology Lab,UW Virology Lab,Pavitra Roychoudhury et al
EPI_ISL_424198,UW Virology Lab,UW Virology Lab,Pavitra Roychoudhury et al
EPI_ISL_424201,UW Virology Lab,UW Virology Lab,Pavitra Roychoudhury et al
EPI_ISL_424194,UW Virology Lab,UW Virology Lab,Pavitra Roychoudhury et al
EPI_ISL_424196,UW Virology Lab,UW Virology Lab,Pavitra Roychoudhury et al
EPI_ISL_424213,UW Virology Lab,UW Virology Lab,Pavitra Roychoudhury et al
EPI_ISL_424199,UW Virology Lab,UW Virology Lab,Pavitra Roychoudhury et al
EPI_ISL_424206,UW Virology Lab,UW Virology Lab,Pavitra Roychoudhury et al
EPI_ISL_424190,UW Virology Lab,UW Virology Lab,Pavitra Roychoudhury et al
EPI_ISL_424214,UW Virology Lab,UW Virology Lab,Pavitra Roychoudhury et al
EPI_ISL_424215,UW Virology Lab,UW Virology Lab,Pavitra Roychoudhury et al
EPI_ISL_424218,UW Virology Lab,UW Virology Lab,Pavitra Roychoudhury et al
EPI_ISL_424191,UW Virology Lab,UW Virology Lab,Pavitra Roychoudhury et al
EPI_ISL_424217,UW Virology Lab,UW Virology Lab,Pavitra Roychoudhury et al
EPI_ISL_424192,UW Virology Lab,UW Virology Lab,Pavitra Roychoudhury et al
EPI_ISL_424211,UW Virology Lab,UW Virology Lab,Pavitra Roychoudhury et al
EPI_ISL_424216,UW Virology Lab,UW Virology Lab,Pavitra Roychoudhury et al
EPI_ISL_424219,UW Virology Lab,UW Virology Lab,Pavitra Roychoudhury et al
EPI_ISL_424205,UW Virology Lab,UW Virology Lab,Pavitra Roychoudhury et al
EPI_ISL_424204,UW Virology Lab,UW Virology Lab,Pavitra Roychoudhury et al
EPI_ISL_424222,UW Virology Lab,UW Virology Lab,Pavitra Roychoudhury et al
EPI_ISL_424228,UW Virology Lab,UW Virology Lab,Pavitra Roychoudhury et al
EPI_ISL_424226,UW Virology Lab,UW Virology Lab,Pavitra Roychoudhury et al
EPI_ISL_424227,UW Virology Lab,UW Virology Lab,Pavitra Roychoudhury et al
EPI_ISL_424225,UW Virology Lab,UW Virology Lab,Pavitra Roychoudhury et al
EPI_ISL_424232,UW Virology Lab,UW Virology Lab,Pavitra Roychoudhury et al
EPI_ISL_424230,UW Virology Lab,UW Virology Lab,Pavitra Roychoudhury et al
EPI_ISL_424208,UW Virology Lab,UW Virology Lab,Pavitra Roychoudhury et al
EPI_ISL_424212,UW Virology Lab,UW Virology Lab,Pavitra Roychoudhury et al
EPI_ISL_424207,UW Virology Lab,UW Virology Lab,Pavitra Roychoudhury et al
EPI_ISL_424210,UW Virology Lab,UW Virology Lab,Pavitra Roychoudhury et al
EPI_ISL_424234,UW Virology Lab,UW Virology Lab,Pavitra Roychoudhury et al
EPI_ISL_424200,UW Virology Lab,UW Virology Lab,Pavitra Roychoudhury et al
EPI_ISL_424229,UW Virology Lab,UW Virology Lab,Pavitra Roychoudhury et al
EPI_ISL_424195,UW Virology Lab,UW Virology Lab,Pavitra Roychoudhury et al
EPI_ISL_424193,UW Virology Lab,UW Virology Lab,Pavitra Roychoudhury et al
EPI_ISL_424220,UW Virology Lab,UW Virology Lab,Pavitra Roychoudhury et al
EPI_ISL_424240,UW Virology Lab,UW Virology Lab,Pavitra Roychoudhury et al
EPI_ISL_424231,UW Virology Lab,UW Virology Lab,Pavitra Roychoudhury et al
EPI_ISL_424236,UW Virology Lab,UW Virology Lab,Pavitra Roychoudhury et al
EPI_ISL_424235,UW Virology Lab,UW Virology Lab,Pavitra Roychoudhury et al
EPI_ISL_424241,UW Virology Lab,UW Virology Lab,Pavitra Roychoudhury et al
EPI_ISL_424237,UW Virology Lab,UW Virology Lab,Pavitra Roychoudhury et al
EPI_ISL_424238,UW Virology Lab,UW Virology Lab,Pavitra Roychoudhury et al
EPI_ISL_424223,UW Virology Lab,UW Virology Lab,Pavitra Roychoudhury et al
EPI_ISL_424224,UW Virology Lab,UW Virology Lab,Pavitra Roychoudhury et al
EPI_ISL_424221,UW Virology Lab,UW Virology Lab,Pavitra Roychoudhury et al
EPI_ISL_424239,UW Virology Lab,UW Virology Lab,Pavitra Roychoudhury et al
EPI_ISL_424242,UW Virology Lab,UW Virology Lab,Pavitra Roychoudhury et al
EPI_ISL_424243,UW Virology Lab,UW Virology Lab,Pavitra Roychoudhury et al
EPI_ISL_424246,UW Virology Lab,UW Virology Lab,Pavitra Roychoudhury et al
EPI_ISL_424247,UW Virology Lab,UW Virology Lab,Pavitra Roychoudhury et al
EPI_ISL_424245,UW Virology Lab,UW Virology Lab,Pavitra Roychoudhury et al
EPI_ISL_424209,UW Virology Lab,UW Virology Lab,Pavitra Roychoudhury et al
EPI_ISL_424244,UW Virology Lab,UW Virology Lab,Pavitra Roychoudhury et al
EPI_ISL_424233,UW Virology Lab,UW Virology Lab,Pavitra Roychoudhury et al
EPI_ISL_424256,UW Virology Lab,UW Virology Lab,Pavitra Roychoudhury et al
EPI_ISL_424257,UW Virology Lab,UW Virology Lab,Pavitra Roychoudhury et al
EPI_ISL_424258,UW Virology Lab,UW Virology Lab,Pavitra Roychoudhury et al
EPI_ISL_424260,UW Virology Lab,UW Virology Lab,Pavitra Roychoudhury et al
EPI_ISL_424262,UW Virology Lab,UW Virology Lab,Pavitra Roychoudhury et al
EPI_ISL_424261,UW Virology Lab,UW Virology Lab,Pavitra Roychoudhury et al
EPI_ISL_424250,UW Virology Lab,UW Virology Lab,Pavitra Roychoudhury et al
EPI_ISL_424253,UW Virology Lab,UW Virology Lab,Pavitra Roychoudhury et al
EPI_ISL_424254,UW Virology Lab,UW Virology Lab,Pavitra Roychoudhury et al
EPI_ISL_424259,UW Virology Lab,UW Virology Lab,Pavitra Roychoudhury et al
EPI_ISL_424263,UW Virology Lab,UW Virology Lab,Pavitra Roychoudhury et al
EPI_ISL_424251,UW Virology Lab,UW Virology Lab,Pavitra Roychoudhury et al
EPI_ISL_424264,UW Virology Lab,UW Virology Lab,Pavitra Roychoudhury et al
EPI_ISL_424276,UW Virology Lab,UW Virology Lab,Pavitra Roychoudhury et al
EPI_ISL_424274,UW Virology Lab,UW Virology Lab,Pavitra Roychoudhury et al
EPI_ISL_424272,UW Virology Lab,UW Virology Lab,Pavitra Roychoudhury et al
EPI_ISL_424273,UW Virology Lab,UW Virology Lab,Pavitra Roychoudhury et al
EPI_ISL_424271,UW Virology Lab,UW Virology Lab,Pavitra Roychoudhury et al
EPI_ISL_424269,UW Virology Lab,UW Virology Lab,Pavitra Roychoudhury et al
EPI_ISL_424270,UW Virology Lab,UW Virology Lab,Pavitra Roychoudhury et al
EPI_ISL_424282,UW Virology Lab,UW Virology Lab,Pavitra Roychoudhury et al
EPI_ISL_424252,UW Virology Lab,UW Virology Lab,Pavitra Roychoudhury et al
EPI_ISL_424287,UW Virology Lab,UW Virology Lab,Pavitra Roychoudhury et al
EPI_ISL_424288,UW Virology Lab,UW Virology Lab,Pavitra Roychoudhury et al
EPI_ISL_424279,UW Virology Lab,UW Virology Lab,Pavitra Roychoudhury et al
EPI_ISL_424290,UW Virology Lab,UW Virology Lab,Pavitra Roychoudhury et al
EPI_ISL_424291,UW Virology Lab,UW Virology Lab,Pavitra Roychoudhury et al
EPI_ISL_424292,UW Virology Lab,UW Virology Lab,Pavitra Roychoudhury et al
EPI_ISL_424277,UW Virology Lab,UW Virology Lab,Pavitra Roychoudhury et al
EPI_ISL_424289,UW Virology Lab,UW Virology Lab,Pavitra Roychoudhury et al
EPI_ISL_424284,UW Virology Lab,UW Virology Lab,Pavitra Roychoudhury et al
EPI_ISL_424281,UW Virology Lab,UW Virology Lab,Pavitra Roychoudhury et al
EPI_ISL_424330,UW Virology Lab,UW Virology Lab,Pavitra Roychoudhury et al
EPI_ISL_424278,UW Virology Lab,UW Virology Lab,Pavitra Roychoudhury et al
EPI_ISL_424280,UW Virology Lab,UW Virology Lab,Pavitra Roychoudhury et al
EPI_ISL_424293,UW Virology Lab,UW Virology Lab,Pavitra Roychoudhury et al
EPI_ISL_424294,UW Virology Lab,UW Virology Lab,Pavitra Roychoudhury et al
EPI_ISL_424306,UW Virology Lab,UW Virology Lab,Pavitra Roychoudhury et al
EPI_ISL_424305,UW Virology Lab,UW Virology Lab,Pavitra Roychoudhury et al
EPI_ISL_424302,UW Virology Lab,UW Virology Lab,Pavitra Roychoudhury et al
EPI_ISL_424300,UW Virology Lab,UW Virology Lab,Pavitra Roychoudhury et al
EPI_ISL_424311,UW Virology Lab,UW Virology Lab,Pavitra Roychoudhury et al
EPI_ISL_424309,UW Virology Lab,UW Virology Lab,Pavitra Roychoudhury et al
EPI_ISL_424310,UW Virology Lab,UW Virology Lab,Pavitra Roychoudhury et al
EPI_ISL_424316,UW Virology Lab,UW Virology Lab,Pavitra Roychoudhury et al
EPI_ISL_424299,UW Virology Lab,UW Virology Lab,Pavitra Roychoudhury et al
EPI_ISL_424295,UW Virology Lab,UW Virology Lab,Pavitra Roychoudhury et al
EPI_ISL_424331,UW Virology Lab,UW Virology Lab,Pavitra Roychoudhury et al
EPI_ISL_424297,UW Virology Lab,UW Virology Lab,Pavitra Roychoudhury et al
EPI_ISL_424332,UW Virology Lab,UW Virology Lab,Pavitra Roychoudhury et al
EPI_ISL_424296,UW Virology Lab,UW Virology Lab,Pavitra Roychoudhury et al
EPI_ISL_424298,UW Virology Lab,UW Virology Lab,Pavitra Roychoudhury et al
EPI_ISL_424314,UW Virology Lab,UW Virology Lab,Pavitra Roychoudhury et al
EPI_ISL_424317,UW Virology Lab,UW Virology Lab,Pavitra Roychoudhury et al
EPI_ISL_424304,UW Virology Lab,UW Virology Lab,Pavitra Roychoudhury et al
EPI_ISL_424323,UW Virology Lab,UW Virology Lab,Pavitra Roychoudhury et al
EPI_ISL_424283,UW Virology Lab,UW Virology Lab,Pavitra Roychoudhury et al
EPI_ISL_424327,UW Virology Lab,UW Virology Lab,Pavitra Roychoudhury et al
EPI_ISL_424301,UW Virology Lab,UW Virology Lab,Pavitra Roychoudhury et al
EPI_ISL_424325,UW Virology Lab,UW Virology Lab,Pavitra Roychoudhury et al
EPI_ISL_424312,UW Virology Lab,UW Virology Lab,Pavitra Roychoudhury et al
EPI_ISL_424313,UW Virology Lab,UW Virology Lab,Pavitra Roychoudhury et al
EPI_ISL_424328,UW Virology Lab,UW Virology Lab,Pavitra Roychoudhury et al
EPI_ISL_424324,UW Virology Lab,UW Virology Lab,Pavitra Roychoudhury et al
EPI_ISL_424326,UW Virology Lab,UW Virology Lab,Pavitra Roychoudhury et al
EPI_ISL_424337,UW Virology Lab,UW Virology Lab,Pavitra Roychoudhury et al
EPI_ISL_424329,UW Virology Lab,UW Virology Lab,Pavitra Roychoudhury et al
EPI_ISL_424338,UW Virology Lab,UW Virology Lab,Pavitra Roychoudhury et al
EPI_ISL_424336,UW Virology Lab,UW Virology Lab,Pavitra Roychoudhury et al
EPI_ISL_424334,UW Virology Lab,UW Virology Lab,Pavitra Roychoudhury et al
EPI_ISL_424335,UW Virology Lab,UW Virology Lab,Pavitra Roychoudhury et al
EPI_ISL_424333,UW Virology Lab,UW Virology Lab,Pavitra Roychoudhury et al
EPI_ISL_424341,UW Virology Lab,UW Virology Lab,Pavitra Roychoudhury et al
EPI_ISL_424340,UW Virology Lab,UW Virology Lab,Pavitra Roychoudhury et al
EPI_ISL_424339,UW Virology Lab,UW Virology Lab,Pavitra Roychoudhury et al
EPI_ISL_426079,UW Virology Lab,UW Virology Lab,Pavitra Roychoudhury et al
EPI_ISL_426080,UW Virology Lab,UW Virology Lab,Pavitra Roychoudhury et al
EPI_ISL_426081,UW Virology Lab,UW Virology Lab,Pavitra Roychoudhury et al
EPI_ISL_426082,UW Virology Lab,UW Virology Lab,Pavitra Roychoudhury et al
EPI_ISL_426083,UW Virology Lab,UW Virology Lab,Pavitra Roychoudhury et al
EPI_ISL_426084,UW Virology Lab,UW Virology Lab,Pavitra Roychoudhury et al
EPI_ISL_426085,UW Virology Lab,UW Virology Lab,Pavitra Roychoudhury et al
EPI_ISL_426086,UW Virology Lab,UW Virology Lab,Pavitra Roychoudhury et al
EPI_ISL_426087,UW Virology Lab,UW Virology Lab,Pavitra Roychoudhury et al
EPI_ISL_426089,UW Virology Lab,UW Virology Lab,Pavitra Roychoudhury et al
EPI_ISL_426090,UW Virology Lab,UW Virology Lab,Pavitra Roychoudhury et al
EPI_ISL_426091,UW Virology Lab,UW Virology Lab,Pavitra Roychoudhury et al
EPI_ISL_426092,UW Virology Lab,UW Virology Lab,Pavitra Roychoudhury et al
EPI_ISL_426093,UW Virology Lab,UW Virology Lab,Pavitra Roychoudhury et al
EPI_ISL_426094,UW Virology Lab,UW Virology Lab,Pavitra Roychoudhury et al
EPI_ISL_426095,UW Virology Lab,UW Virology Lab,Pavitra Roychoudhury et al
EPI_ISL_426096,UW Virology Lab,UW Virology Lab,Pavitra Roychoudhury et al
EPI_ISL_426097,UW Virology Lab,UW Virology Lab,Pavitra Roychoudhury et al
EPI_ISL_426098,UW Virology Lab,UW Virology Lab,Pavitra Roychoudhury et al
EPI_ISL_426099,UW Virology Lab,UW Virology Lab,Pavitra Roychoudhury et al
EPI_ISL_426100,UW Virology Lab,UW Virology Lab,Pavitra Roychoudhury et al
EPI_ISL_426101,UW Virology Lab,UW Virology Lab,Pavitra Roychoudhury et al
EPI_ISL_426102,UW Virology Lab,UW Virology Lab,Pavitra Roychoudhury et al
EPI_ISL_426103,UW Virology Lab,UW Virology Lab,Pavitra Roychoudhury et al
EPI_ISL_426104,UW Virology Lab,UW Virology Lab,Pavitra Roychoudhury et al
EPI_ISL_426105,UW Virology Lab,UW Virology Lab,Pavitra Roychoudhury et al
EPI_ISL_426106,UW Virology Lab,UW Virology Lab,Pavitra Roychoudhury et al
EPI_ISL_426107,UW Virology Lab,UW Virology Lab,Pavitra Roychoudhury et al
EPI_ISL_426108,UW Virology Lab,UW Virology Lab,Pavitra Roychoudhury et al
EPI_ISL_426109,UW Virology Lab,UW Virology Lab,Pavitra Roychoudhury et al
EPI_ISL_426110,UW Virology Lab,UW Virology Lab,Pavitra Roychoudhury et al
EPI_ISL_426111,UW Virology Lab,UW Virology Lab,Pavitra Roychoudhury et al
EPI_ISL_426112,UW Virology Lab,UW Virology Lab,Pavitra Roychoudhury et al
EPI_ISL_426113,UW Virology Lab,UW Virology Lab,Pavitra Roychoudhury et al
EPI_ISL_426114,UW Virology Lab,UW Virology Lab,Pavitra Roychoudhury et al
EPI_ISL_426115,UW Virology Lab,UW Virology Lab,Pavitra Roychoudhury et al
EPI_ISL_426116,UW Virology Lab,UW Virology Lab,Pavitra Roychoudhury et al
EPI_ISL_426117,UW Virology Lab,UW Virology Lab,Pavitra Roychoudhury et al
EPI_ISL_426118,UW Virology Lab,UW Virology Lab,Pavitra Roychoudhury et al
EPI_ISL_426119,UW Virology Lab,UW Virology Lab,Pavitra Roychoudhury et al
EPI_ISL_426120,UW Virology Lab,UW Virology Lab,Pavitra Roychoudhury et al
EPI_ISL_426121,UW Virology Lab,UW Virology Lab,Pavitra Roychoudhury et al
EPI_ISL_426122,UW Virology Lab,UW Virology Lab,Pavitra Roychoudhury et al
EPI_ISL_426123,UW Virology Lab,UW Virology Lab,Pavitra Roychoudhury et al
EPI_ISL_426124,UW Virology Lab,UW Virology Lab,Pavitra Roychoudhury et al
EPI_ISL_426125,UW Virology Lab,UW Virology Lab,Pavitra Roychoudhury et al
EPI_ISL_426126,UW Virology Lab,UW Virology Lab,Pavitra Roychoudhury et al
EPI_ISL_426127,UW Virology Lab,UW Virology Lab,Pavitra Roychoudhury et al
EPI_ISL_426128,UW Virology Lab,UW Virology Lab,Pavitra Roychoudhury et al
EPI_ISL_426129,UW Virology Lab,UW Virology Lab,Pavitra Roychoudhury et al
EPI_ISL_426130,UW Virology Lab,UW Virology Lab,Pavitra Roychoudhury et al
EPI_ISL_426131,UW Virology Lab,UW Virology Lab,Pavitra Roychoudhury et al
EPI_ISL_426132,UW Virology Lab,UW Virology Lab,Pavitra Roychoudhury et al
EPI_ISL_426133,UW Virology Lab,UW Virology Lab,Pavitra Roychoudhury et al
EPI_ISL_427174,UW Virology Lab,UW Virology Lab,Pavitra Roychoudhury et al
EPI_ISL_427175,UW Virology Lab,UW Virology Lab,Pavitra Roychoudhury et al
EPI_ISL_427176,UW Virology Lab,UW Virology Lab,Pavitra Roychoudhury et al
EPI_ISL_427177,UW Virology Lab,UW Virology Lab,Pavitra Roychoudhury et al
EPI_ISL_427178,UW Virology Lab,UW Virology Lab,Pavitra Roychoudhury et al
EPI_ISL_427179,UW Virology Lab,UW Virology Lab,Pavitra Roychoudhury et al
EPI_ISL_427180,UW Virology Lab,UW Virology Lab,Pavitra Roychoudhury et al
EPI_ISL_427181,UW Virology Lab,UW Virology Lab,Pavitra Roychoudhury et al
EPI_ISL_427182,UW Virology Lab,UW Virology Lab,Pavitra Roychoudhury et al
EPI_ISL_427183,UW Virology Lab,UW Virology Lab,Pavitra Roychoudhury et al
EPI_ISL_427184,UW Virology Lab,UW Virology Lab,Pavitra Roychoudhury et al
EPI_ISL_427185,UW Virology Lab,UW Virology Lab,Pavitra Roychoudhury et al
EPI_ISL_427186,UW Virology Lab,UW Virology Lab,Pavitra Roychoudhury et al
EPI_ISL_427187,UW Virology Lab,UW Virology Lab,Pavitra Roychoudhury et al
EPI_ISL_427188,UW Virology Lab,UW Virology Lab,Pavitra Roychoudhury et al
EPI_ISL_427189,UW Virology Lab,UW Virology Lab,Pavitra Roychoudhury et al
EPI_ISL_427190,UW Virology Lab,UW Virology Lab,Pavitra Roychoudhury et al
EPI_ISL_427191,UW Virology Lab,UW Virology Lab,Pavitra Roychoudhury et al
EPI_ISL_427192,UW Virology Lab,UW Virology Lab,Pavitra Roychoudhury et al
EPI_ISL_427193,UW Virology Lab,UW Virology Lab,Pavitra Roychoudhury et al
EPI_ISL_427194,UW Virology Lab,UW Virology Lab,Pavitra Roychoudhury et al
EPI_ISL_427195,UW Virology Lab,UW Virology Lab,Pavitra Roychoudhury et al
EPI_ISL_427196,UW Virology Lab,UW Virology Lab,Pavitra Roychoudhury et al
EPI_ISL_427197,UW Virology Lab,UW Virology Lab,Pavitra Roychoudhury et al
EPI_ISL_427198,UW Virology Lab,UW Virology Lab,Pavitra Roychoudhury et al
EPI_ISL_427199,UW Virology Lab,UW Virology Lab,Pavitra Roychoudhury et al
EPI_ISL_427200,UW Virology Lab,UW Virology Lab,Pavitra Roychoudhury et al
EPI_ISL_427201,UW Virology Lab,UW Virology Lab,Pavitra Roychoudhury et al
EPI_ISL_427202,UW Virology Lab,UW Virology Lab,Pavitra Roychoudhury et al
EPI_ISL_427203,UW Virology Lab,UW Virology Lab,Pavitra Roychoudhury et al
EPI_ISL_427204,UW Virology Lab,UW Virology Lab,Pavitra Roychoudhury et al
EPI_ISL_427205,UW Virology Lab,UW Virology Lab,Pavitra Roychoudhury et al
EPI_ISL_461422,UW Virology Lab,UW Virology Lab,Pavitra Roychoudhury et al
EPI_ISL_427206,UW Virology Lab,UW Virology Lab,Pavitra Roychoudhury et al
EPI_ISL_427207,UW Virology Lab,UW Virology Lab,Pavitra Roychoudhury et al
EPI_ISL_427208,UW Virology Lab,UW Virology Lab,Pavitra Roychoudhury et al
EPI_ISL_427209,UW Virology Lab,UW Virology Lab,Pavitra Roychoudhury et al
EPI_ISL_427210,UW Virology Lab,UW Virology Lab,Pavitra Roychoudhury et al
EPI_ISL_427211,UW Virology Lab,UW Virology Lab,Pavitra Roychoudhury et al
EPI_ISL_427212,UW Virology Lab,UW Virology Lab,Pavitra Roychoudhury et al
EPI_ISL_427213,UW Virology Lab,UW Virology Lab,Pavitra Roychoudhury et al
EPI_ISL_427214,UW Virology Lab,UW Virology Lab,Pavitra Roychoudhury et al
EPI_ISL_427215,UW Virology Lab,UW Virology Lab,Pavitra Roychoudhury et al
EPI_ISL_427216,UW Virology Lab,UW Virology Lab,Pavitra Roychoudhury et al
EPI_ISL_427217,UW Virology Lab,UW Virology Lab,Pavitra Roychoudhury et al
EPI_ISL_427218,UW Virology Lab,UW Virology Lab,Pavitra Roychoudhury et al
EPI_ISL_427219,UW Virology Lab,UW Virology Lab,Pavitra Roychoudhury et al
EPI_ISL_427220,UW Virology Lab,UW Virology Lab,Pavitra Roychoudhury et al
EPI_ISL_427221,UW Virology Lab,UW Virology Lab,Pavitra Roychoudhury et al
EPI_ISL_427222,UW Virology Lab,UW Virology Lab,Pavitra Roychoudhury et al
EPI_ISL_427223,UW Virology Lab,UW Virology Lab,Pavitra Roychoudhury et al
EPI_ISL_430896,UW Virology Lab,UW Virology Lab,Pavitra Roychoudhury et al
EPI_ISL_427224,UW Virology Lab,UW Virology Lab,Pavitra Roychoudhury et al
EPI_ISL_427225,UW Virology Lab,UW Virology Lab,Pavitra Roychoudhury et al
EPI_ISL_427226,UW Virology Lab,UW Virology Lab,Pavitra Roychoudhury et al
EPI_ISL_427227,UW Virology Lab,UW Virology Lab,Pavitra Roychoudhury et al
EPI_ISL_427228,UW Virology Lab,UW Virology Lab,Pavitra Roychoudhury et al
EPI_ISL_427229,UW Virology Lab,UW Virology Lab,Pavitra Roychoudhury et al
EPI_ISL_427230,UW Virology Lab,UW Virology Lab,Pavitra Roychoudhury et al
EPI_ISL_427231,UW Virology Lab,UW Virology Lab,Pavitra Roychoudhury et al
EPI_ISL_427232,UW Virology Lab,UW Virology Lab,Pavitra Roychoudhury et al
EPI_ISL_427233,UW Virology Lab,UW Virology Lab,Pavitra Roychoudhury et al
EPI_ISL_427234,UW Virology Lab,UW Virology Lab,Pavitra Roychoudhury et al
EPI_ISL_437804,UW Virology Lab,UW Virology Lab,Pavitra Roychoudhury et al
EPI_ISL_437805,UW Virology Lab,UW Virology Lab,Pavitra Roychoudhury et al
EPI_ISL_437806,UW Virology Lab,UW Virology Lab,Pavitra Roychoudhury et al
EPI_ISL_437807,UW Virology Lab,UW Virology Lab,Pavitra Roychoudhury et al
EPI_ISL_437808,UW Virology Lab,UW Virology Lab,Pavitra Roychoudhury et al
EPI_ISL_437809,UW Virology Lab,UW Virology Lab,Pavitra Roychoudhury et al
EPI_ISL_437810,UW Virology Lab,UW Virology Lab,Pavitra Roychoudhury et al
EPI_ISL_427235,UW Virology Lab,UW Virology Lab,Pavitra Roychoudhury et al
EPI_ISL_427236,UW Virology Lab,UW Virology Lab,Pavitra Roychoudhury et al
EPI_ISL_427237,UW Virology Lab,UW Virology Lab,Pavitra Roychoudhury et al
EPI_ISL_437811,UW Virology Lab,UW Virology Lab,Pavitra Roychoudhury et al
EPI_ISL_437812,UW Virology Lab,UW Virology Lab,Pavitra Roychoudhury et al
EPI_ISL_437813,UW Virology Lab,UW Virology Lab,Pavitra Roychoudhury et al
EPI_ISL_437814,UW Virology Lab,UW Virology Lab,Pavitra Roychoudhury et al
EPI_ISL_437815,UW Virology Lab,UW Virology Lab,Pavitra Roychoudhury et al
EPI_ISL_437816,UW Virology Lab,UW Virology Lab,Pavitra Roychoudhury et al
EPI_ISL_437817,UW Virology Lab,UW Virology Lab,Pavitra Roychoudhury et al
EPI_ISL_427238,UW Virology Lab,UW Virology Lab,Pavitra Roychoudhury et al
EPI_ISL_427239,UW Virology Lab,UW Virology Lab,Pavitra Roychoudhury et al
EPI_ISL_427240,UW Virology Lab,UW Virology Lab,Pavitra Roychoudhury et al
EPI_ISL_427241,UW Virology Lab,UW Virology Lab,Pavitra Roychoudhury et al
EPI_ISL_427242,UW Virology Lab,UW Virology Lab,Pavitra Roychoudhury et al
EPI_ISL_437820,UW Virology Lab,UW Virology Lab,Pavitra Roychoudhury et al
EPI_ISL_461423,UW Virology Lab,UW Virology Lab,Pavitra Roychoudhury et al
EPI_ISL_427245,UW Virology Lab,UW Virology Lab,Pavitra Roychoudhury et al
EPI_ISL_427246,UW Virology Lab,UW Virology Lab,Pavitra Roychoudhury et al
EPI_ISL_427247,UW Virology Lab,UW Virology Lab,Pavitra Roychoudhury et al
EPI_ISL_437821,UW Virology Lab,UW Virology Lab,Pavitra Roychoudhury et al
EPI_ISL_427248,UW Virology Lab,UW Virology Lab,Pavitra Roychoudhury et al
EPI_ISL_427249,UW Virology Lab,UW Virology Lab,Pavitra Roychoudhury et al
EPI_ISL_437822,UW Virology Lab,UW Virology Lab,Pavitra Roychoudhury et al
EPI_ISL_437823,UW Virology Lab,UW Virology Lab,Pavitra Roychoudhury et al
EPI_ISL_437824,UW Virology Lab,UW Virology Lab,Pavitra Roychoudhury et al
EPI_ISL_430938,UW Virology Lab,UW Virology Lab,Pavitra Roychoudhury et al
EPI_ISL_427250,UW Virology Lab,UW Virology Lab,Pavitra Roychoudhury et al
EPI_ISL_427251,UW Virology Lab,UW Virology Lab,Pavitra Roychoudhury et al
EPI_ISL_430939,UW Virology Lab,UW Virology Lab,Pavitra Roychoudhury et al
EPI_ISL_437827,UW Virology Lab,UW Virology Lab,Pavitra Roychoudhury et al
EPI_ISL_430941,UW Virology Lab,UW Virology Lab,Pavitra Roychoudhury et al
EPI_ISL_427252,UW Virology Lab,UW Virology Lab,Pavitra Roychoudhury et al
EPI_ISL_427253,UW Virology Lab,UW Virology Lab,Pavitra Roychoudhury et al
EPI_ISL_427254,UW Virology Lab,UW Virology Lab,Pavitra Roychoudhury et al
EPI_ISL_427255,UW Virology Lab,UW Virology Lab,Pavitra Roychoudhury et al
EPI_ISL_427256,UW Virology Lab,UW Virology Lab,Pavitra Roychoudhury et al
EPI_ISL_443184,UW Virology Lab,UW Virology Lab,Pavitra Roychoudhury et al
EPI_ISL_427257,UW Virology Lab,UW Virology Lab,Pavitra Roychoudhury et al
EPI_ISL_427258,UW Virology Lab,UW Virology Lab,Pavitra Roychoudhury et al
EPI_ISL_437829,UW Virology Lab,UW Virology Lab,Pavitra Roychoudhury et al
EPI_ISL_427259,UW Virology Lab,UW Virology Lab,Pavitra Roychoudhury et al
EPI_ISL_427260,UW Virology Lab,UW Virology Lab,Pavitra Roychoudhury et al
EPI_ISL_427261,UW Virology Lab,UW Virology Lab,Pavitra Roychoudhury et al
EPI_ISL_427262,UW Virology Lab,UW Virology Lab,Pavitra Roychoudhury et al
EPI_ISL_427263,UW Virology Lab,UW Virology Lab,Pavitra Roychoudhury et al
EPI_ISL_427264,UW Virology Lab,UW Virology Lab,Pavitra Roychoudhury et al
EPI_ISL_427265,UW Virology Lab,UW Virology Lab,Pavitra Roychoudhury et al
EPI_ISL_427266,UW Virology Lab,UW Virology Lab,Pavitra Roychoudhury et al
EPI_ISL_427267,UW Virology Lab,UW Virology Lab,Pavitra Roychoudhury et al
EPI_ISL_430943,UW Virology Lab,UW Virology Lab,Pavitra Roychoudhury et al
EPI_ISL_427268,UW Virology Lab,UW Virology Lab,Pavitra Roychoudhury et al
EPI_ISL_426134,UW Virology Lab,UW Virology Lab,Pavitra Roychoudhury et al
EPI_ISL_426135,UW Virology Lab,UW Virology Lab,Pavitra Roychoudhury et al
EPI_ISL_426136,UW Virology Lab,UW Virology Lab,Pavitra Roychoudhury et al
EPI_ISL_426137,UW Virology Lab,UW Virology Lab,Pavitra Roychoudhury et al
EPI_ISL_430951,UW Virology Lab,UW Virology Lab,Pavitra Roychoudhury et al
EPI_ISL_443186,UW Virology Lab,UW Virology Lab,Pavitra Roychoudhury et al
EPI_ISL_427269,UW Virology Lab,UW Virology Lab,Pavitra Roychoudhury et al
EPI_ISL_427270,UW Virology Lab,UW Virology Lab,Pavitra Roychoudhury et al
EPI_ISL_429597,UW Virology Lab,UW Virology Lab,Pavitra Roychoudhury et al
EPI_ISL_460621,UW Virology Lab,UW Virology Lab,Pavitra Roychoudhury et al
EPI_ISL_429598,UW Virology Lab,UW Virology Lab,Pavitra Roychoudhury et al
EPI_ISL_429600,UW Virology Lab,UW Virology Lab,Pavitra Roychoudhury et al
EPI_ISL_460623,UW Virology Lab,UW Virology Lab,Pavitra Roychoudhury et al
EPI_ISL_460624,UW Virology Lab,UW Virology Lab,Pavitra Roychoudhury et al
EPI_ISL_429602,UW Virology Lab,UW Virology Lab,Pavitra Roychoudhury et al
EPI_ISL_429603,UW Virology Lab,UW Virology Lab,Pavitra Roychoudhury et al
EPI_ISL_460625,UW Virology Lab,UW Virology Lab,Pavitra Roychoudhury et al
EPI_ISL_429605,UW Virology Lab,UW Virology Lab,Pavitra Roychoudhury et al
EPI_ISL_429606,UW Virology Lab,UW Virology Lab,Pavitra Roychoudhury et al
EPI_ISL_429607,UW Virology Lab,UW Virology Lab,Pavitra Roychoudhury et al
EPI_ISL_460626,UW Virology Lab,UW Virology Lab,Pavitra Roychoudhury et al
EPI_ISL_460627,UW Virology Lab,UW Virology Lab,Pavitra Roychoudhury et al
EPI_ISL_429608,UW Virology Lab,UW Virology Lab,Pavitra Roychoudhury et al
EPI_ISL_429609,UW Virology Lab,UW Virology Lab,Pavitra Roychoudhury et al
EPI_ISL_429611,UW Virology Lab,UW Virology Lab,Pavitra Roychoudhury et al
EPI_ISL_429612,UW Virology Lab,UW Virology Lab,Pavitra Roychoudhury et al
EPI_ISL_429613,UW Virology Lab,UW Virology Lab,Pavitra Roychoudhury et al
EPI_ISL_429614,UW Virology Lab,UW Virology Lab,Pavitra Roychoudhury et al
EPI_ISL_460630,UW Virology Lab,UW Virology Lab,Pavitra Roychoudhury et al
EPI_ISL_460631,UW Virology Lab,UW Virology Lab,Pavitra Roychoudhury et al
EPI_ISL_460632,UW Virology Lab,UW Virology Lab,Pavitra Roychoudhury et al
EPI_ISL_460633,UW Virology Lab,UW Virology Lab,Pavitra Roychoudhury et al
EPI_ISL_460634,UW Virology Lab,UW Virology Lab,Pavitra Roychoudhury et al
EPI_ISL_429629,UW Virology Lab,UW Virology Lab,Pavitra Roychoudhury et al
EPI_ISL_461399,UW Virology Lab,UW Virology Lab,Pavitra Roychoudhury et al
EPI_ISL_461426,UW Virology Lab,UW Virology Lab,Pavitra Roychoudhury et al
EPI_ISL_461400,UW Virology Lab,UW Virology Lab,Pavitra Roychoudhury et al
EPI_ISL_461427,UW Virology Lab,UW Virology Lab,Pavitra Roychoudhury et al
EPI_ISL_429630,UW Virology Lab,UW Virology Lab,Pavitra Roychoudhury et al
EPI_ISL_461401,UW Virology Lab,UW Virology Lab,Pavitra Roychoudhury et al
EPI_ISL_461428,UW Virology Lab,UW Virology Lab,Pavitra Roychoudhury et al
EPI_ISL_461429,UW Virology Lab,UW Virology Lab,Pavitra Roychoudhury et al
EPI_ISL_429631,UW Virology Lab,UW Virology Lab,Pavitra Roychoudhury et al
EPI_ISL_461402,UW Virology Lab,UW Virology Lab,Pavitra Roychoudhury et al
EPI_ISL_429615,UW Virology Lab,UW Virology Lab,Pavitra Roychoudhury et al
EPI_ISL_429632,UW Virology Lab,UW Virology Lab,Pavitra Roychoudhury et al
EPI_ISL_429633,UW Virology Lab,UW Virology Lab,Pavitra Roychoudhury et al
EPI_ISL_429616,UW Virology Lab,UW Virology Lab,Pavitra Roychoudhury et al
EPI_ISL_429617,UW Virology Lab,UW Virology Lab,Pavitra Roychoudhury et al
EPI_ISL_429618,UW Virology Lab,UW Virology Lab,Pavitra Roychoudhury et al
EPI_ISL_461430,UW Virology Lab,UW Virology Lab,Pavitra Roychoudhury et al
EPI_ISL_429621,UW Virology Lab,UW Virology Lab,Pavitra Roychoudhury et al
EPI_ISL_429622,UW Virology Lab,UW Virology Lab,Pavitra Roychoudhury et al
EPI_ISL_461403,UW Virology Lab,UW Virology Lab,Pavitra Roychoudhury et al
EPI_ISL_429623,UW Virology Lab,UW Virology Lab,Pavitra Roychoudhury et al
EPI_ISL_429624,UW Virology Lab,UW Virology Lab,Pavitra Roychoudhury et al
EPI_ISL_429625,UW Virology Lab,UW Virology Lab,Pavitra Roychoudhury et al
EPI_ISL_429626,UW Virology Lab,UW Virology Lab,Pavitra Roychoudhury et al
EPI_ISL_429627,UW Virology Lab,UW Virology Lab,Pavitra Roychoudhury et al
EPI_ISL_461432,UW Virology Lab,UW Virology Lab,Pavitra Roychoudhury et al
EPI_ISL_429634,UW Virology Lab,UW Virology Lab,Pavitra Roychoudhury et al
EPI_ISL_429635,UW Virology Lab,UW Virology Lab,Pavitra Roychoudhury et al
EPI_ISL_461404,UW Virology Lab,UW Virology Lab,Pavitra Roychoudhury et al
EPI_ISL_429636,UW Virology Lab,UW Virology Lab,Pavitra Roychoudhury et al
EPI_ISL_429637,UW Virology Lab,UW Virology Lab,Pavitra Roychoudhury et al
EPI_ISL_461405,UW Virology Lab,UW Virology Lab,Pavitra Roychoudhury et al
EPI_ISL_429638,UW Virology Lab,UW Virology Lab,Pavitra Roychoudhury et al
EPI_ISL_461433,UW Virology Lab,UW Virology Lab,Pavitra Roychoudhury et al
EPI_ISL_461434,UW Virology Lab,UW Virology Lab,Pavitra Roychoudhury et al
EPI_ISL_429639,UW Virology Lab,UW Virology Lab,Pavitra Roychoudhury et al
EPI_ISL_429644,UW Virology Lab,UW Virology Lab,Pavitra Roychoudhury et al
EPI_ISL_429647,UW Virology Lab,UW Virology Lab,Pavitra Roychoudhury et al
EPI_ISL_429648,UW Virology Lab,UW Virology Lab,Pavitra Roychoudhury et al
EPI_ISL_429649,UW Virology Lab,UW Virology Lab,Pavitra Roychoudhury et al
EPI_ISL_429650,UW Virology Lab,UW Virology Lab,Pavitra Roychoudhury et al
EPI_ISL_429651,UW Virology Lab,UW Virology Lab,Pavitra Roychoudhury et al
EPI_ISL_429652,UW Virology Lab,UW Virology Lab,Pavitra Roychoudhury et al
EPI_ISL_429653,UW Virology Lab,UW Virology Lab,Pavitra Roychoudhury et al
EPI_ISL_429654,UW Virology Lab,UW Virology Lab,Pavitra Roychoudhury et al
EPI_ISL_430867,UW Virology Lab,UW Virology Lab,Pavitra Roychoudhury et al
EPI_ISL_429655,UW Virology Lab,UW Virology Lab,Pavitra Roychoudhury et al
EPI_ISL_430868,UW Virology Lab,UW Virology Lab,Pavitra Roychoudhury et al
EPI_ISL_430869,UW Virology Lab,UW Virology Lab,Pavitra Roychoudhury et al
EPI_ISL_430870,UW Virology Lab,UW Virology Lab,Pavitra Roychoudhury et al
EPI_ISL_430871,UW Virology Lab,UW Virology Lab,Pavitra Roychoudhury et al
EPI_ISL_430872,UW Virology Lab,UW Virology Lab,Pavitra Roychoudhury et al
EPI_ISL_430873,UW Virology Lab,UW Virology Lab,Pavitra Roychoudhury et al
EPI_ISL_430874,UW Virology Lab,UW Virology Lab,Pavitra Roychoudhury et al
EPI_ISL_430875,UW Virology Lab,UW Virology Lab,Pavitra Roychoudhury et al
EPI_ISL_430876,UW Virology Lab,UW Virology Lab,Pavitra Roychoudhury et al
EPI_ISL_430898,UW Virology Lab,UW Virology Lab,Pavitra Roychoudhury et al
EPI_ISL_430899,UW Virology Lab,UW Virology Lab,Pavitra Roychoudhury et al
EPI_ISL_430900,UW Virology Lab,UW Virology Lab,Pavitra Roychoudhury et al
EPI_ISL_430877,UW Virology Lab,UW Virology Lab,Pavitra Roychoudhury et al
EPI_ISL_430878,UW Virology Lab,UW Virology Lab,Pavitra Roychoudhury et al
EPI_ISL_430880,UW Virology Lab,UW Virology Lab,Pavitra Roychoudhury et al
EPI_ISL_430901,UW Virology Lab,UW Virology Lab,Pavitra Roychoudhury et al
EPI_ISL_430902,UW Virology Lab,UW Virology Lab,Pavitra Roychoudhury et al
EPI_ISL_430904,UW Virology Lab,UW Virology Lab,Pavitra Roychoudhury et al
EPI_ISL_430905,UW Virology Lab,UW Virology Lab,Pavitra Roychoudhury et al
EPI_ISL_430906,UW Virology Lab,UW Virology Lab,Pavitra Roychoudhury et al
EPI_ISL_430883,UW Virology Lab,UW Virology Lab,Pavitra Roychoudhury et al
EPI_ISL_430884,UW Virology Lab,UW Virology Lab,Pavitra Roychoudhury et al
EPI_ISL_461436,UW Virology Lab,UW Virology Lab,Pavitra Roychoudhury et al
EPI_ISL_430885,UW Virology Lab,UW Virology Lab,Pavitra Roychoudhury et al
EPI_ISL_430887,UW Virology Lab,UW Virology Lab,Pavitra Roychoudhury et al
EPI_ISL_430888,UW Virology Lab,UW Virology Lab,Pavitra Roychoudhury et al
EPI_ISL_430911,UW Virology Lab,UW Virology Lab,Pavitra Roychoudhury et al
EPI_ISL_430912,UW Virology Lab,UW Virology Lab,Pavitra Roychoudhury et al
EPI_ISL_461439,UW Virology Lab,UW Virology Lab,Pavitra Roychoudhury et al
EPI_ISL_430913,UW Virology Lab,UW Virology Lab,Pavitra Roychoudhury et al
EPI_ISL_430889,UW Virology Lab,UW Virology Lab,Pavitra Roychoudhury et al
EPI_ISL_430914,UW Virology Lab,UW Virology Lab,Pavitra Roychoudhury et al
EPI_ISL_430915,UW Virology Lab,UW Virology Lab,Pavitra Roychoudhury et al
EPI_ISL_461440,UW Virology Lab,UW Virology Lab,Pavitra Roychoudhury et al
EPI_ISL_430918,UW Virology Lab,UW Virology Lab,Pavitra Roychoudhury et al
EPI_ISL_430920,UW Virology Lab,UW Virology Lab,Pavitra Roychoudhury et al
EPI_ISL_461442,UW Virology Lab,UW Virology Lab,Pavitra Roychoudhury et al
EPI_ISL_461443,UW Virology Lab,UW Virology Lab,Pavitra Roychoudhury et al
EPI_ISL_461444,UW Virology Lab,UW Virology Lab,Pavitra Roychoudhury et al
EPI_ISL_430891,UW Virology Lab,UW Virology Lab,Pavitra Roychoudhury et al
EPI_ISL_461445,UW Virology Lab,UW Virology Lab,Pavitra Roychoudhury et al
EPI_ISL_430928,UW Virology Lab,UW Virology Lab,Pavitra Roychoudhury et al
EPI_ISL_430929,UW Virology Lab,UW Virology Lab,Pavitra Roychoudhury et al
EPI_ISL_430930,UW Virology Lab,UW Virology Lab,Pavitra Roychoudhury et al
EPI_ISL_430931,UW Virology Lab,UW Virology Lab,Pavitra Roychoudhury et al
EPI_ISL_430932,UW Virology Lab,UW Virology Lab,Pavitra Roychoudhury et al
EPI_ISL_430892,UW Virology Lab,UW Virology Lab,Pavitra Roychoudhury et al
EPI_ISL_430893,UW Virology Lab,UW Virology Lab,Pavitra Roychoudhury et al
EPI_ISL_430894,UW Virology Lab,UW Virology Lab,Pavitra Roychoudhury et al
EPI_ISL_430895,UW Virology Lab,UW Virology Lab,Pavitra Roychoudhury et al
EPI_ISL_430933,UW Virology Lab,UW Virology Lab,Pavitra Roychoudhury et al
EPI_ISL_430934,UW Virology Lab,UW Virology Lab,Pavitra Roychoudhury et al
EPI_ISL_430935,UW Virology Lab,UW Virology Lab,Pavitra Roychoudhury et al
EPI_ISL_430936,UW Virology Lab,UW Virology Lab,Pavitra Roychoudhury et al
EPI_ISL_430937,UW Virology Lab,UW Virology Lab,Pavitra Roychoudhury et al
EPI_ISL_430953,UW Virology Lab,UW Virology Lab,Pavitra Roychoudhury et al
EPI_ISL_430954,UW Virology Lab,UW Virology Lab,Pavitra Roychoudhury et al
EPI_ISL_430955,UW Virology Lab,UW Virology Lab,Pavitra Roychoudhury et al
EPI_ISL_430956,UW Virology Lab,UW Virology Lab,Pavitra Roychoudhury et al
EPI_ISL_430957,UW Virology Lab,UW Virology Lab,Pavitra Roychoudhury et al
EPI_ISL_430958,UW Virology Lab,UW Virology Lab,Pavitra Roychoudhury et al
EPI_ISL_430959,UW Virology Lab,UW Virology Lab,Pavitra Roychoudhury et al
EPI_ISL_430964,UW Virology Lab,UW Virology Lab,Pavitra Roychoudhury et al
EPI_ISL_430966,UW Virology Lab,UW Virology Lab,Pavitra Roychoudhury et al
EPI_ISL_430967,UW Virology Lab,UW Virology Lab,Pavitra Roychoudhury et al
EPI_ISL_430968,UW Virology Lab,UW Virology Lab,Pavitra Roychoudhury et al
EPI_ISL_430969,UW Virology Lab,UW Virology Lab,Pavitra Roychoudhury et al
EPI_ISL_430974,UW Virology Lab,UW Virology Lab,Pavitra Roychoudhury et al
EPI_ISL_430975,UW Virology Lab,UW Virology Lab,Pavitra Roychoudhury et al
EPI_ISL_430976,UW Virology Lab,UW Virology Lab,Pavitra Roychoudhury et al
EPI_ISL_430977,UW Virology Lab,UW Virology Lab,Pavitra Roychoudhury et al
EPI_ISL_430978,UW Virology Lab,UW Virology Lab,Pavitra Roychoudhury et al
EPI_ISL_430979,UW Virology Lab,UW Virology Lab,Pavitra Roychoudhury et al
EPI_ISL_430980,UW Virology Lab,UW Virology Lab,Pavitra Roychoudhury et al
EPI_ISL_437839,UW Virology Lab,UW Virology Lab,Pavitra Roychoudhury et al
EPI_ISL_437840,UW Virology Lab,UW Virology Lab,Pavitra Roychoudhury et al
EPI_ISL_437841,UW Virology Lab,UW Virology Lab,Pavitra Roychoudhury et al
EPI_ISL_437842,UW Virology Lab,UW Virology Lab,Pavitra Roychoudhury et al
EPI_ISL_437843,UW Virology Lab,UW Virology Lab,Pavitra Roychoudhury et al
EPI_ISL_437844,UW Virology Lab,UW Virology Lab,Pavitra Roychoudhury et al
EPI_ISL_437845,UW Virology Lab,UW Virology Lab,Pavitra Roychoudhury et al
EPI_ISL_437846,UW Virology Lab,UW Virology Lab,Pavitra Roychoudhury et al
EPI_ISL_437847,UW Virology Lab,UW Virology Lab,Pavitra Roychoudhury et al
EPI_ISL_437848,UW Virology Lab,UW Virology Lab,Pavitra Roychoudhury et al
EPI_ISL_437849,UW Virology Lab,UW Virology Lab,Pavitra Roychoudhury et al
EPI_ISL_437850,UW Virology Lab,UW Virology Lab,Pavitra Roychoudhury et al
EPI_ISL_437851,UW Virology Lab,UW Virology Lab,Pavitra Roychoudhury et al
EPI_ISL_437853,UW Virology Lab,UW Virology Lab,Pavitra Roychoudhury et al
EPI_ISL_437854,UW Virology Lab,UW Virology Lab,Pavitra Roychoudhury et al
EPI_ISL_437855,UW Virology Lab,UW Virology Lab,Pavitra Roychoudhury et al
EPI_ISL_437856,UW Virology Lab,UW Virology Lab,Pavitra Roychoudhury et al
EPI_ISL_437857,UW Virology Lab,UW Virology Lab,Pavitra Roychoudhury et al
EPI_ISL_437858,UW Virology Lab,UW Virology Lab,Pavitra Roychoudhury et al
EPI_ISL_437859,UW Virology Lab,UW Virology Lab,Pavitra Roychoudhury et al
EPI_ISL_437860,UW Virology Lab,UW Virology Lab,Pavitra Roychoudhury et al
EPI_ISL_437861,UW Virology Lab,UW Virology Lab,Pavitra Roychoudhury et al
EPI_ISL_437862,UW Virology Lab,UW Virology Lab,Pavitra Roychoudhury et al
EPI_ISL_437863,UW Virology Lab,UW Virology Lab,Pavitra Roychoudhury et al
EPI_ISL_437864,UW Virology Lab,UW Virology Lab,Pavitra Roychoudhury et al
EPI_ISL_461410,UW Virology Lab,UW Virology Lab,Pavitra Roychoudhury et al
EPI_ISL_461413,UW Virology Lab,UW Virology Lab,Pavitra Roychoudhury et al
EPI_ISL_461415,UW Virology Lab,UW Virology Lab,Pavitra Roychoudhury et al
EPI_ISL_461418,UW Virology Lab,UW Virology Lab,Pavitra Roychoudhury et al
EPI_ISL_461419,UW Virology Lab,UW Virology Lab,Pavitra Roychoudhury et al
EPI_ISL_461421,UW Virology Lab,UW Virology Lab,Pavitra Roychoudhury et al
EPI_ISL_461446,UW Virology Lab,UW Virology Lab,Pavitra Roychoudhury et al
EPI_ISL_461447,UW Virology Lab,UW Virology Lab,Pavitra Roychoudhury et al
EPI_ISL_461448,UW Virology Lab,UW Virology Lab,Pavitra Roychoudhury et al
EPI_ISL_461449,UW Virology Lab,UW Virology Lab,Pavitra Roychoudhury et al
EPI_ISL_461406,UW Virology Lab,UW Virology Lab,Pavitra Roychoudhury et al
EPI_ISL_461407,UW Virology Lab,UW Virology Lab,Pavitra Roychoudhury et al
EPI_ISL_416639,UW Virology Lab,UW Virology Lab,Pavitra Roychoudhury et al
EPI_ISL_416640,UW Virology Lab,UW Virology Lab,Pavitra Roychoudhury et al
EPI_ISL_416642,UW Virology Lab,UW Virology Lab,Pavitra Roychoudhury et al
EPI_ISL_416644,UW Virology Lab,UW Virology Lab,Pavitra Roychoudhury et al
EPI_ISL_416645,UW Virology Lab,UW Virology Lab,Pavitra Roychoudhury et al
EPI_ISL_416646,UW Virology Lab,UW Virology Lab,Pavitra Roychoudhury et al
EPI_ISL_416647,UW Virology Lab,UW Virology Lab,Pavitra Roychoudhury et al
EPI_ISL_416648,UW Virology Lab,UW Virology Lab,Pavitra Roychoudhury et al
EPI_ISL_416649,UW Virology Lab,UW Virology Lab,Pavitra Roychoudhury et al
EPI_ISL_416650,UW Virology Lab,UW Virology Lab,Pavitra Roychoudhury et al
EPI_ISL_416651,UW Virology Lab,UW Virology Lab,Pavitra Roychoudhury et al
EPI_ISL_416652,UW Virology Lab,UW Virology Lab,Pavitra Roychoudhury et al
EPI_ISL_416653,UW Virology Lab,UW Virology Lab,Pavitra Roychoudhury et al
EPI_ISL_416654,UW Virology Lab,UW Virology Lab,Pavitra Roychoudhury et al
EPI_ISL_416655,UW Virology Lab,UW Virology Lab,Pavitra Roychoudhury et al
EPI_ISL_416658,UW Virology Lab,UW Virology Lab,Pavitra Roychoudhury et al
EPI_ISL_416660,UW Virology Lab,UW Virology Lab,Pavitra Roychoudhury et al
EPI_ISL_416661,UW Virology Lab,UW Virology Lab,Pavitra Roychoudhury et al
EPI_ISL_416664,UW Virology Lab,UW Virology Lab,Pavitra Roychoudhury et al
EPI_ISL_416665,UW Virology Lab,UW Virology Lab,Pavitra Roychoudhury et al
EPI_ISL_416667,UW Virology Lab,UW Virology Lab,Pavitra Roychoudhury et al
EPI_ISL_416668,UW Virology Lab,UW Virology Lab,Pavitra Roychoudhury et al
EPI_ISL_416669,UW Virology Lab,UW Virology Lab,Pavitra Roychoudhury et al
EPI_ISL_416671,UW Virology Lab,UW Virology Lab,Pavitra Roychoudhury et al
EPI_ISL_416674,UW Virology Lab,UW Virology Lab,Pavitra Roychoudhury et al
EPI_ISL_416675,UW Virology Lab,UW Virology Lab,Pavitra Roychoudhury et al
EPI_ISL_416676,UW Virology Lab,UW Virology Lab,Pavitra Roychoudhury et al
EPI_ISL_416677,UW Virology Lab,UW Virology Lab,Pavitra Roychoudhury et al
EPI_ISL_416678,UW Virology Lab,UW Virology Lab,Pavitra Roychoudhury et al
EPI_ISL_416679,UW Virology Lab,UW Virology Lab,Pavitra Roychoudhury et al
EPI_ISL_416680,UW Virology Lab,UW Virology Lab,Pavitra Roychoudhury et al
EPI_ISL_416681,UW Virology Lab,UW Virology Lab,Pavitra Roychoudhury et al
EPI_ISL_416682,UW Virology Lab,UW Virology Lab,Pavitra Roychoudhury et al
EPI_ISL_416683,UW Virology Lab,UW Virology Lab,Pavitra Roychoudhury et al
EPI_ISL_416684,UW Virology Lab,UW Virology Lab,Pavitra Roychoudhury et al
EPI_ISL_416686,UW Virology Lab,UW Virology Lab,Pavitra Roychoudhury et al
EPI_ISL_416687,UW Virology Lab,UW Virology Lab,Pavitra Roychoudhury et al
EPI_ISL_414363,UW Virology Lab,UW Virology Lab,Pavitra Roychoudhury et al
EPI_ISL_416689,UW Virology Lab,UW Virology Lab,Pavitra Roychoudhury et al
EPI_ISL_416691,UW Virology Lab,UW Virology Lab,Pavitra Roychoudhury et al
EPI_ISL_416692,UW Virology Lab,UW Virology Lab,Pavitra Roychoudhury et al
EPI_ISL_416693,UW Virology Lab,UW Virology Lab,Pavitra Roychoudhury et al
EPI_ISL_416695,UW Virology Lab,UW Virology Lab,Pavitra Roychoudhury et al
EPI_ISL_414364,UW Virology Lab,UW Virology Lab,Pavitra Roychoudhury et al
EPI_ISL_416698,UW Virology Lab,UW Virology Lab,Pavitra Roychoudhury et al
EPI_ISL_416699,UW Virology Lab,UW Virology Lab,Pavitra Roychoudhury et al
EPI_ISL_416700,UW Virology Lab,UW Virology Lab,Pavitra Roychoudhury et al
EPI_ISL_416701,UW Virology Lab,UW Virology Lab,Pavitra Roychoudhury et al
EPI_ISL_416702,UW Virology Lab,UW Virology Lab,Pavitra Roychoudhury et al
EPI_ISL_416703,UW Virology Lab,UW Virology Lab,Pavitra Roychoudhury et al
EPI_ISL_416704,UW Virology Lab,UW Virology Lab,Pavitra Roychoudhury et al
EPI_ISL_416706,UW Virology Lab,UW Virology Lab,Pavitra Roychoudhury et al
EPI_ISL_416707,UW Virology Lab,UW Virology Lab,Pavitra Roychoudhury et al
EPI_ISL_414365,UW Virology Lab,UW Virology Lab,Pavitra Roychoudhury et al
EPI_ISL_416708,UW Virology Lab,UW Virology Lab,Pavitra Roychoudhury et al
EPI_ISL_416709,UW Virology Lab,UW Virology Lab,Pavitra Roychoudhury et al
EPI_ISL_416710,UW Virology Lab,UW Virology Lab,Pavitra Roychoudhury et al
EPI_ISL_416711,UW Virology Lab,UW Virology Lab,Pavitra Roychoudhury et al
EPI_ISL_416712,UW Virology Lab,UW Virology Lab,Pavitra Roychoudhury et al
EPI_ISL_416713,UW Virology Lab,UW Virology Lab,Pavitra Roychoudhury et al
EPI_ISL_416714,UW Virology Lab,UW Virology Lab,Pavitra Roychoudhury et al
EPI_ISL_416716,UW Virology Lab,UW Virology Lab,Pavitra Roychoudhury et al
EPI_ISL_416718,UW Virology Lab,UW Virology Lab,Pavitra Roychoudhury et al
EPI_ISL_416719,UW Virology Lab,UW Virology Lab,Pavitra Roychoudhury et al
EPI_ISL_416722,UW Virology Lab,UW Virology Lab,Pavitra Roychoudhury et al
EPI_ISL_416723,UW Virology Lab,UW Virology Lab,Pavitra Roychoudhury et al
EPI_ISL_416724,UW Virology Lab,UW Virology Lab,Pavitra Roychoudhury et al
EPI_ISL_416725,UW Virology Lab,UW Virology Lab,Pavitra Roychoudhury et al
EPI_ISL_416726,UW Virology Lab,UW Virology Lab,Pavitra Roychoudhury et al
EPI_ISL_416727,UW Virology Lab,UW Virology Lab,Pavitra Roychoudhury et al
EPI_ISL_414367,UW Virology Lab,UW Virology Lab,Pavitra Roychoudhury et al
EPI_ISL_416729,UW Virology Lab,UW Virology Lab,Pavitra Roychoudhury et al
EPI_ISL_417341,UW Virology Lab,UW Virology Lab,Pavitra Roychoudhury et al
EPI_ISL_417342,UW Virology Lab,UW Virology Lab,Pavitra Roychoudhury et al
EPI_ISL_417343,UW Virology Lab,UW Virology Lab,Pavitra Roychoudhury et al
EPI_ISL_417344,UW Virology Lab,UW Virology Lab,Pavitra Roychoudhury et al
EPI_ISL_417345,UW Virology Lab,UW Virology Lab,Pavitra Roychoudhury et al
EPI_ISL_417346,UW Virology Lab,UW Virology Lab,Pavitra Roychoudhury et al
EPI_ISL_417347,UW Virology Lab,UW Virology Lab,Pavitra Roychoudhury et al
EPI_ISL_417348,UW Virology Lab,UW Virology Lab,Pavitra Roychoudhury et al
EPI_ISL_417349,UW Virology Lab,UW Virology Lab,Pavitra Roychoudhury et al
EPI_ISL_417350,UW Virology Lab,UW Virology Lab,Pavitra Roychoudhury et al
EPI_ISL_417351,UW Virology Lab,UW Virology Lab,Pavitra Roychoudhury et al
EPI_ISL_417352,UW Virology Lab,UW Virology Lab,Pavitra Roychoudhury et al
EPI_ISL_417353,UW Virology Lab,UW Virology Lab,Pavitra Roychoudhury et al
EPI_ISL_417354,UW Virology Lab,UW Virology Lab,Pavitra Roychoudhury et al
EPI_ISL_417355,UW Virology Lab,UW Virology Lab,Pavitra Roychoudhury et al
EPI_ISL_417356,UW Virology Lab,UW Virology Lab,Pavitra Roychoudhury et al
EPI_ISL_417357,UW Virology Lab,UW Virology Lab,Pavitra Roychoudhury et al
EPI_ISL_414369,UW Virology Lab,UW Virology Lab,Pavitra Roychoudhury et al
EPI_ISL_417359,UW Virology Lab,UW Virology Lab,Pavitra Roychoudhury et al
EPI_ISL_417360,UW Virology Lab,UW Virology Lab,Pavitra Roychoudhury et al
EPI_ISL_417361,UW Virology Lab,UW Virology Lab,Pavitra Roychoudhury et al
EPI_ISL_417363,UW Virology Lab,UW Virology Lab,Pavitra Roychoudhury et al
EPI_ISL_417364,UW Virology Lab,UW Virology Lab,Pavitra Roychoudhury et al
EPI_ISL_417365,UW Virology Lab,UW Virology Lab,Pavitra Roychoudhury et al
EPI_ISL_417366,UW Virology Lab,UW Virology Lab,Pavitra Roychoudhury et al
EPI_ISL_417367,UW Virology Lab,UW Virology Lab,Pavitra Roychoudhury et al
EPI_ISL_414591,UW Virology Lab,UW Virology Lab,Pavitra Roychoudhury et al
EPI_ISL_417369,UW Virology Lab,UW Virology Lab,Pavitra Roychoudhury et al
EPI_ISL_417370,UW Virology Lab,UW Virology Lab,Pavitra Roychoudhury et al
EPI_ISL_417374,UW Virology Lab,UW Virology Lab,Pavitra Roychoudhury et al
EPI_ISL_417375,UW Virology Lab,UW Virology Lab,Pavitra Roychoudhury et al
EPI_ISL_417376,UW Virology Lab,UW Virology Lab,Pavitra Roychoudhury et al
EPI_ISL_417377,UW Virology Lab,UW Virology Lab,Pavitra Roychoudhury et al
EPI_ISL_417378,UW Virology Lab,UW Virology Lab,Pavitra Roychoudhury et al
EPI_ISL_417379,UW Virology Lab,UW Virology Lab,Pavitra Roychoudhury et al
EPI_ISL_417380,UW Virology Lab,UW Virology Lab,Pavitra Roychoudhury et al
EPI_ISL_417381,UW Virology Lab,UW Virology Lab,Pavitra Roychoudhury et al
EPI_ISL_417382,UW Virology Lab,UW Virology Lab,Pavitra Roychoudhury et al
EPI_ISL_417448,UW Virology Lab,UW Virology Lab,Pavitra Roychoudhury et al
EPI_ISL_417449,UW Virology Lab,UW Virology Lab,Pavitra Roychoudhury et al
EPI_ISL_417450,UW Virology Lab,UW Virology Lab,Pavitra Roychoudhury et al
EPI_ISL_417451,UW Virology Lab,UW Virology Lab,Pavitra Roychoudhury et al
EPI_ISL_417453,UW Virology Lab,UW Virology Lab,Pavitra Roychoudhury et al
EPI_ISL_417454,UW Virology Lab,UW Virology Lab,Pavitra Roychoudhury et al
EPI_ISL_417455,UW Virology Lab,UW Virology Lab,Pavitra Roychoudhury et al
EPI_ISL_417456,UW Virology Lab,UW Virology Lab,Pavitra Roychoudhury et al
EPI_ISL_418029,UW Virology Lab,UW Virology Lab,Pavitra Roychoudhury et al
EPI_ISL_418030,UW Virology Lab,UW Virology Lab,Pavitra Roychoudhury et al
EPI_ISL_418032,UW Virology Lab,UW Virology Lab,Pavitra Roychoudhury et al
EPI_ISL_418033,UW Virology Lab,UW Virology Lab,Pavitra Roychoudhury et al
EPI_ISL_418034,UW Virology Lab,UW Virology Lab,Pavitra Roychoudhury et al
EPI_ISL_414594,UW Virology Lab,UW Virology Lab,Pavitra Roychoudhury et al
EPI_ISL_418037,UW Virology Lab,UW Virology Lab,Pavitra Roychoudhury et al
EPI_ISL_418038,UW Virology Lab,UW Virology Lab,Pavitra Roychoudhury et al
EPI_ISL_418040,UW Virology Lab,UW Virology Lab,Pavitra Roychoudhury et al
EPI_ISL_414595,UW Virology Lab,UW Virology Lab,Pavitra Roychoudhury et al
EPI_ISL_418046,UW Virology Lab,UW Virology Lab,Pavitra Roychoudhury et al
EPI_ISL_418048,UW Virology Lab,UW Virology Lab,Pavitra Roychoudhury et al
EPI_ISL_418050,UW Virology Lab,UW Virology Lab,Pavitra Roychoudhury et al
EPI_ISL_418053,UW Virology Lab,UW Virology Lab,Pavitra Roychoudhury et al
EPI_ISL_418054,UW Virology Lab,UW Virology Lab,Pavitra Roychoudhury et al
EPI_ISL_414596,UW Virology Lab,UW Virology Lab,Pavitra Roychoudhury et al
EPI_ISL_418055,UW Virology Lab,UW Virology Lab,Pavitra Roychoudhury et al
EPI_ISL_418060,UW Virology Lab,UW Virology Lab,Pavitra Roychoudhury et al
EPI_ISL_418062,UW Virology Lab,UW Virology Lab,Pavitra Roychoudhury et al
EPI_ISL_418063,UW Virology Lab,UW Virology Lab,Pavitra Roychoudhury et al
EPI_ISL_418064,UW Virology Lab,UW Virology Lab,Pavitra Roychoudhury et al
EPI_ISL_414597,UW Virology Lab,UW Virology Lab,Pavitra Roychoudhury et al
EPI_ISL_418065,UW Virology Lab,UW Virology Lab,Pavitra Roychoudhury et al
EPI_ISL_418067,UW Virology Lab,UW Virology Lab,Pavitra Roychoudhury et al
EPI_ISL_418068,UW Virology Lab,UW Virology Lab,Pavitra Roychoudhury et al
EPI_ISL_418069,UW Virology Lab,UW Virology Lab,Pavitra Roychoudhury et al
EPI_ISL_418071,UW Virology Lab,UW Virology Lab,Pavitra Roychoudhury et al
EPI_ISL_418072,UW Virology Lab,UW Virology Lab,Pavitra Roychoudhury et al
EPI_ISL_418073,UW Virology Lab,UW Virology Lab,Pavitra Roychoudhury et al
EPI_ISL_418074,UW Virology Lab,UW Virology Lab,Pavitra Roychoudhury et al
EPI_ISL_414616,UW Virology Lab,UW Virology Lab,Pavitra Roychoudhury et al
EPI_ISL_418075,UW Virology Lab,UW Virology Lab,Pavitra Roychoudhury et al
EPI_ISL_418076,UW Virology Lab,UW Virology Lab,Pavitra Roychoudhury et al
EPI_ISL_418077,UW Virology Lab,UW Virology Lab,Pavitra Roychoudhury et al
EPI_ISL_418078,UW Virology Lab,UW Virology Lab,Pavitra Roychoudhury et al
EPI_ISL_418079,UW Virology Lab,UW Virology Lab,Pavitra Roychoudhury et al
EPI_ISL_418080,UW Virology Lab,UW Virology Lab,Pavitra Roychoudhury et al
EPI_ISL_418081,UW Virology Lab,UW Virology Lab,Pavitra Roychoudhury et al
EPI_ISL_418082,UW Virology Lab,UW Virology Lab,Pavitra Roychoudhury et al
EPI_ISL_414617,UW Virology Lab,UW Virology Lab,Pavitra Roychoudhury et al
EPI_ISL_418869,UW Virology Lab,UW Virology Lab,Pavitra Roychoudhury et al
EPI_ISL_418870,UW Virology Lab,UW Virology Lab,Pavitra Roychoudhury et al
EPI_ISL_418872,UW Virology Lab,UW Virology Lab,Pavitra Roychoudhury et al
EPI_ISL_418873,UW Virology Lab,UW Virology Lab,Pavitra Roychoudhury et al
EPI_ISL_418875,UW Virology Lab,UW Virology Lab,Pavitra Roychoudhury et al
EPI_ISL_418876,UW Virology Lab,UW Virology Lab,Pavitra Roychoudhury et al
EPI_ISL_418877,UW Virology Lab,UW Virology Lab,Pavitra Roychoudhury et al
EPI_ISL_414618,UW Virology Lab,UW Virology Lab,Pavitra Roychoudhury et al
EPI_ISL_418878,UW Virology Lab,UW Virology Lab,Pavitra Roychoudhury et al
EPI_ISL_418879,UW Virology Lab,UW Virology Lab,Pavitra Roychoudhury et al
EPI_ISL_418880,UW Virology Lab,UW Virology Lab,Pavitra Roychoudhury et al
EPI_ISL_418881,UW Virology Lab,UW Virology Lab,Pavitra Roychoudhury et al
EPI_ISL_418882,UW Virology Lab,UW Virology Lab,Pavitra Roychoudhury et al
EPI_ISL_418883,UW Virology Lab,UW Virology Lab,Pavitra Roychoudhury et al
EPI_ISL_418884,UW Virology Lab,UW Virology Lab,Pavitra Roychoudhury et al
EPI_ISL_418885,UW Virology Lab,UW Virology Lab,Pavitra Roychoudhury et al
EPI_ISL_418886,UW Virology Lab,UW Virology Lab,Pavitra Roychoudhury et al
EPI_ISL_414619,UW Virology Lab,UW Virology Lab,Pavitra Roychoudhury et al
EPI_ISL_418887,UW Virology Lab,UW Virology Lab,Pavitra Roychoudhury et al
EPI_ISL_418888,UW Virology Lab,UW Virology Lab,Pavitra Roychoudhury et al
EPI_ISL_418889,UW Virology Lab,UW Virology Lab,Pavitra Roychoudhury et al
EPI_ISL_418890,UW Virology Lab,UW Virology Lab,Pavitra Roychoudhury et al
EPI_ISL_418891,UW Virology Lab,UW Virology Lab,Pavitra Roychoudhury et al
EPI_ISL_418892,UW Virology Lab,UW Virology Lab,Pavitra Roychoudhury et al
EPI_ISL_418897,UW Virology Lab,UW Virology Lab,Pavitra Roychoudhury et al
EPI_ISL_418899,UW Virology Lab,UW Virology Lab,Pavitra Roychoudhury et al
EPI_ISL_418900,UW Virology Lab,UW Virology Lab,Pavitra Roychoudhury et al
EPI_ISL_418903,UW Virology Lab,UW Virology Lab,Pavitra Roychoudhury et al
EPI_ISL_418904,UW Virology Lab,UW Virology Lab,Pavitra Roychoudhury et al
EPI_ISL_418905,UW Virology Lab,UW Virology Lab,Pavitra Roychoudhury et al
EPI_ISL_418906,UW Virology Lab,UW Virology Lab,Pavitra Roychoudhury et al
EPI_ISL_414621,UW Virology Lab,UW Virology Lab,Pavitra Roychoudhury et al
EPI_ISL_418907,UW Virology Lab,UW Virology Lab,Pavitra Roychoudhury et al
EPI_ISL_418908,UW Virology Lab,UW Virology Lab,Pavitra Roychoudhury et al
EPI_ISL_418909,UW Virology Lab,UW Virology Lab,Pavitra Roychoudhury et al
EPI_ISL_418911,UW Virology Lab,UW Virology Lab,Pavitra Roychoudhury et al
EPI_ISL_418913,UW Virology Lab,UW Virology Lab,Pavitra Roychoudhury et al
EPI_ISL_418914,UW Virology Lab,UW Virology Lab,Pavitra Roychoudhury et al
EPI_ISL_414622,UW Virology Lab,UW Virology Lab,Pavitra Roychoudhury et al
EPI_ISL_418922,UW Virology Lab,UW Virology Lab,Pavitra Roychoudhury et al
EPI_ISL_418923,UW Virology Lab,UW Virology Lab,Pavitra Roychoudhury et al
EPI_ISL_418924,UW Virology Lab,UW Virology Lab,Pavitra Roychoudhury et al
EPI_ISL_418926,UW Virology Lab,UW Virology Lab,Pavitra Roychoudhury et al
EPI_ISL_416453,UW Virology Lab,UW Virology Lab,Pavitra Roychoudhury et al
EPI_ISL_418927,UW Virology Lab,UW Virology Lab,Pavitra Roychoudhury et al
EPI_ISL_418928,UW Virology Lab,UW Virology Lab,Pavitra Roychoudhury et al
EPI_ISL_418929,UW Virology Lab,UW Virology Lab,Pavitra Roychoudhury et al
EPI_ISL_418930,UW Virology Lab,UW Virology Lab,Pavitra Roychoudhury et al
EPI_ISL_418932,UW Virology Lab,UW Virology Lab,Pavitra Roychoudhury et al
EPI_ISL_418933,UW Virology Lab,UW Virology Lab,Pavitra Roychoudhury et al
EPI_ISL_418934,UW Virology Lab,UW Virology Lab,Pavitra Roychoudhury et al
EPI_ISL_418935,UW Virology Lab,UW Virology Lab,Pavitra Roychoudhury et al
EPI_ISL_416454,UW Virology Lab,UW Virology Lab,Pavitra Roychoudhury et al
EPI_ISL_418937,UW Virology Lab,UW Virology Lab,Pavitra Roychoudhury et al
EPI_ISL_418938,UW Virology Lab,UW Virology Lab,Pavitra Roychoudhury et al
EPI_ISL_418939,UW Virology Lab,UW Virology Lab,Pavitra Roychoudhury et al
EPI_ISL_418940,UW Virology Lab,UW Virology Lab,Pavitra Roychoudhury et al
EPI_ISL_418942,UW Virology Lab,UW Virology Lab,Pavitra Roychoudhury et al
EPI_ISL_418944,UW Virology Lab,UW Virology Lab,Pavitra Roychoudhury et al
EPI_ISL_416455,UW Virology Lab,UW Virology Lab,Pavitra Roychoudhury et al
EPI_ISL_418948,UW Virology Lab,UW Virology Lab,Pavitra Roychoudhury et al
EPI_ISL_418949,UW Virology Lab,UW Virology Lab,Pavitra Roychoudhury et al
EPI_ISL_418950,UW Virology Lab,UW Virology Lab,Pavitra Roychoudhury et al
EPI_ISL_418951,UW Virology Lab,UW Virology Lab,Pavitra Roychoudhury et al
EPI_ISL_418952,UW Virology Lab,UW Virology Lab,Pavitra Roychoudhury et al
EPI_ISL_418953,UW Virology Lab,UW Virology Lab,Pavitra Roychoudhury et al
EPI_ISL_418954,UW Virology Lab,UW Virology Lab,Pavitra Roychoudhury et al
EPI_ISL_416456,UW Virology Lab,UW Virology Lab,Pavitra Roychoudhury et al
EPI_ISL_418955,UW Virology Lab,UW Virology Lab,Pavitra Roychoudhury et al
EPI_ISL_415605,UW Virology Lab,UW Virology Lab,Pavitra Roychoudhury et al
EPI_ISL_415606,UW Virology Lab,UW Virology Lab,Pavitra Roychoudhury et al
EPI_ISL_415607,UW Virology Lab,UW Virology Lab,Pavitra Roychoudhury et al
EPI_ISL_415608,UW Virology Lab,UW Virology Lab,Pavitra Roychoudhury et al
EPI_ISL_415609,UW Virology Lab,UW Virology Lab,Pavitra Roychoudhury et al
EPI_ISL_415611,UW Virology Lab,UW Virology Lab,Pavitra Roychoudhury et al
EPI_ISL_415612,UW Virology Lab,UW Virology Lab,Pavitra Roychoudhury et al
EPI_ISL_415615,UW Virology Lab,UW Virology Lab,Pavitra Roychoudhury et al
EPI_ISL_415620,UW Virology Lab,UW Virology Lab,Pavitra Roychoudhury et al
EPI_ISL_415621,UW Virology Lab,UW Virology Lab,Pavitra Roychoudhury et al
EPI_ISL_415622,UW Virology Lab,UW Virology Lab,Pavitra Roychoudhury et al
EPI_ISL_415623,UW Virology Lab,UW Virology Lab,Pavitra Roychoudhury et al
EPI_ISL_415624,UW Virology Lab,UW Virology Lab,Pavitra Roychoudhury et al
EPI_ISL_415625,UW Virology Lab,UW Virology Lab,Pavitra Roychoudhury et al
EPI_ISL_415626,UW Virology Lab,UW Virology Lab,Pavitra Roychoudhury et al
EPI_ISL_415627,UW Virology Lab,UW Virology Lab,Pavitra Roychoudhury et al
EPI_ISL_415592,UW Virology Lab,UW Virology Lab,Pavitra Roychoudhury et al
EPI_ISL_415594,UW Virology Lab,UW Virology Lab,Pavitra Roychoudhury et al
EPI_ISL_415596,UW Virology Lab,UW Virology Lab,Pavitra Roychoudhury et al
EPI_ISL_415597,UW Virology Lab,UW Virology Lab,Pavitra Roychoudhury et al
EPI_ISL_415599,UW Virology Lab,UW Virology Lab,Pavitra Roychoudhury et al
EPI_ISL_415600,UW Virology Lab,UW Virology Lab,Pavitra Roychoudhury et al
EPI_ISL_415601,UW Virology Lab,UW Virology Lab,Pavitra Roychoudhury et al
EPI_ISL_415602,UW Virology Lab,UW Virology Lab,Pavitra Roychoudhury et al
EPI_ISL_415603,UW Virology Lab,UW Virology Lab,Pavitra Roychoudhury et al
EPI_ISL_415604,UW Virology Lab,UW Virology Lab,Pavitra Roychoudhury et al
EPI_ISL_416434,UW Virology Lab,UW Virology Lab,Pavitra Roychoudhury et al
EPI_ISL_416435,UW Virology Lab,UW Virology Lab,Pavitra Roychoudhury et al
EPI_ISL_416436,UW Virology Lab,UW Virology Lab,Pavitra Roychoudhury et al
EPI_ISL_416437,UW Virology Lab,UW Virology Lab,Pavitra Roychoudhury et al
EPI_ISL_416438,UW Virology Lab,UW Virology Lab,Pavitra Roychoudhury et al
EPI_ISL_416439,UW Virology Lab,UW Virology Lab,Pavitra Roychoudhury et al
EPI_ISL_416441,UW Virology Lab,UW Virology Lab,Pavitra Roychoudhury et al
EPI_ISL_416443,UW Virology Lab,UW Virology Lab,Pavitra Roychoudhury et al
EPI_ISL_416444,UW Virology Lab,UW Virology Lab,Pavitra Roychoudhury et al
EPI_ISL_416446,UW Virology Lab,UW Virology Lab,Pavitra Roychoudhury et al
EPI_ISL_416447,UW Virology Lab,UW Virology Lab,Pavitra Roychoudhury et al
EPI_ISL_416449,UW Virology Lab,UW Virology Lab,Pavitra Roychoudhury et al
EPI_ISL_416450,UW Virology Lab,UW Virology Lab,Pavitra Roychoudhury et al
EPI_ISL_416452,UW Virology Lab,UW Virology Lab,Pavitra Roychoudhury et al
EPI_ISL_416635,UW Virology Lab,UW Virology Lab,Pavitra Roychoudhury et al
EPI_ISL_416636,UW Virology Lab,UW Virology Lab,Pavitra Roychoudhury et al
EPI_ISL_404895,Providence Regional Medical Center,"Division of Viral Diseases, Centers for Disease Control and Prevention",Queen et al
EPI_ISL_413562,UW Virology Lab,UW Virology Lab,Pavitra Roychoudhury et al
EPI_ISL_413563,UW Virology Lab,UW Virology Lab,Pavitra Roychoudhury et al
EPI_ISL_413601,UW Virology Lab,UW Virology Lab,Pavitra Roychoudhury et al
EPI_ISL_413649,UW Virology Lab,UW Virology Lab,Pavitra Roychoudhury et al
EPI_ISL_413650,UW Virology Lab,UW Virology Lab,Pavitra Roychoudhury et al
EPI_ISL_413651,UW Virology Lab,UW Virology Lab,Pavitra Roychoudhury et al
EPI_ISL_413652,UW Virology Lab,UW Virology Lab,Pavitra Roychoudhury et al
EPI_ISL_412970,Washington State Department of Health,Seattle Flu Study,Helen Chu et al
EPI_ISL_413025,Harborview Medical Center,UW Virology Lab,Pavitra Roychoudhury et al
EPI_ISL_413458,Washington State Public Health Lab,UW Virology Lab,Pavitra Roychoudhury et al
EPI_ISL_413486,Valley Medical Center,University of Washington Virology Lab,Pavitra Roychoudhury et al
EPI_ISL_413487,Harborview Medical Center,University of Washington Virology Lab,Pavitra Roychoudhury et al
EPI_ISL_426436,WA State Department of Health,"Pathogen Discovery, Respiratory Viruses Branch, Division of Viral Diseases, Centers for Disease Control and Prevention",Jing Zhang et al
EPI_ISL_426437,WA State Department of Health,"Pathogen Discovery, Respiratory Viruses Branch, Division of Viral Diseases, Centers for Disease Control and Prevention",Ying Tao et al
EPI_ISL_426438,WA State Department of Health,"Pathogen Discovery, Respiratory Viruses Branch, Division of Viral Diseases, Centers for Disease Control and Prevention",Jing Zhang et al
EPI_ISL_426439,WA State Department of Health,"Pathogen Discovery, Respiratory Viruses Branch, Division of Viral Diseases, Centers for Disease Control and Prevention",Jing Zhang et al
EPI_ISL_426440,WA State Department of Health,"Pathogen Discovery, Respiratory Viruses Branch, Division of Viral Diseases, Centers for Disease Control and Prevention",Ying Tao et al
EPI_ISL_426441,WA State Department of Health,"Pathogen Discovery, Respiratory Viruses Branch, Division of Viral Diseases, Centers for Disease Control and Prevention",Ying Tao et al
EPI_ISL_426442,WA State Department of Health,"Pathogen Discovery, Respiratory Viruses Branch, Division of Viral Diseases, Centers for Disease Control and Prevention",Jing Zhang et al
EPI_ISL_426443,WA State Department of Health,"Pathogen Discovery, Respiratory Viruses Branch, Division of Viral Diseases, Centers for Disease Control and Prevention",Ying Tao et al
EPI_ISL_426444,WA State Department of Health,"Pathogen Discovery, Respiratory Viruses Branch, Division of Viral Diseases, Centers for Disease Control and Prevention",Ying Tao et al
EPI_ISL_426445,WA State Department of Health,"Pathogen Discovery, Respiratory Viruses Branch, Division of Viral Diseases, Centers for Disease Control and Prevention",Jing Zhang et al
EPI_ISL_426446,WA State Department of Health,"Pathogen Discovery, Respiratory Viruses Branch, Division of Viral Diseases, Centers for Disease Control and Prevention",Ying Tao et al
EPI_ISL_426447,WA State Department of Health,"Pathogen Discovery, Respiratory Viruses Branch, Division of Viral Diseases, Centers for Disease Control and Prevention",Ying Tao et al
EPI_ISL_426448,WA State Department of Health,"Pathogen Discovery, Respiratory Viruses Branch, Division of Viral Diseases, Centers for Disease Control and Prevention",Ying Tao et al
EPI_ISL_426449,WA State Department of Health,"Pathogen Discovery, Respiratory Viruses Branch, Division of Viral Diseases, Centers for Disease Control and Prevention",Ying Tao et al
EPI_ISL_426450,WA State Department of Health,"Pathogen Discovery, Respiratory Viruses Branch, Division of Viral Diseases, Centers for Disease Control and Prevention",Jing Zhang et al
EPI_ISL_426451,WA State Department of Health,"Pathogen Discovery, Respiratory Viruses Branch, Division of Viral Diseases, Centers for Disease Control and Prevention",Ying Tao et al
EPI_ISL_426452,WA State Department of Health,"Pathogen Discovery, Respiratory Viruses Branch, Division of Viral Diseases, Centers for Disease Control and Prevention",Ying Tao et al
EPI_ISL_426453,WA State Department of Health,"Pathogen Discovery, Respiratory Viruses Branch, Division of Viral Diseases, Centers for Disease Control and Prevention",Ying Tao et al
EPI_ISL_419555,WA State Department of Health,"Pathogen Discovery, Respiratory Viruses Branch, Division of Viral Diseases, Centers for Disease Control and Prevention",Ying Tao et al
EPI_ISL_418184,Gundersen Molecular Diagnostics Laboratory,Kabara Cancer Research Institute,Craig S. Richmond et al
EPI_ISL_418187,Gundersen Molecular Diagnostics Laboratory,Kabara Cancer Research Institute,Craig S. Richmond et al
EPI_ISL_418188,Gundersen Molecular Diagnostics Laboratory,Kabara Cancer Research Institute,Craig S. Richmond et al
EPI_ISL_419652,Gundersen Molecular Diagnostics Laboratory,Kabara Cancer Research Institute,Craig S. Richmond et al
EPI_ISL_422465,Gundersen Molecular Diagnostics Laboratory,Kabara Cancer Research Institute,Craig S. Richmond et al
EPI_ISL_419651,Gundersen Molecular Diagnostics Laboratory,Kabara Cancer Research Institute,Craig S. Richmond et al
EPI_ISL_422453,Gundersen Molecular Diagnostics Laboratory,Kabara Cancer Research Institute,Craig S. Richmond et al
EPI_ISL_422459,Gundersen Molecular Diagnostics Laboratory,Kabara Cancer Research Institute,Craig S. Richmond et al
EPI_ISL_422463,Gundersen Molecular Diagnostics Laboratory,Kabara Cancer Research Institute,Craig S. Richmond et al
EPI_ISL_422461,Gundersen Molecular Diagnostics Laboratory,Kabara Cancer Research Institute,Craig S. Richmond et al
EPI_ISL_422462,Gundersen Molecular Diagnostics Laboratory,Kabara Cancer Research Institute,Craig S. Richmond et al
EPI_ISL_429843,Gundersen Molecular Diagnostics Laboratory,Kabara Cancer Research Institute,Craig S. Richmond et al
EPI_ISL_429844,Gundersen Molecular Diagnostics Laboratory,Kabara Cancer Research Institute,Craig S. Richmond et al
EPI_ISL_426160,Gundersen Molecular Diagnostics Laboratory,Kabara Cancer Research Institute,Craig S. Richmond et al
EPI_ISL_426159,Gundersen Molecular Diagnostics Laboratory,Kabara Cancer Research Institute,Craig S. Richmond et al
EPI_ISL_429845,Gundersen Molecular Diagnostics Laboratory,Kabara Cancer Research Institute,Craig S. Richmond et al
EPI_ISL_429846,Gundersen Molecular Diagnostics Laboratory,Kabara Cancer Research Institute,Craig S. Richmond et al
EPI_ISL_429847,Gundersen Molecular Diagnostics Laboratory,Kabara Cancer Research Institute,Craig S. Richmond et al
EPI_ISL_429848,Gundersen Molecular Diagnostics Laboratory,Kabara Cancer Research Institute,Craig S. Richmond et al
EPI_ISL_435394,Gundersen Molecular Diagnostics Laboratory,Kabara Cancer Research Institute,Craig S. Richmond et al
EPI_ISL_435395,Gundersen Molecular Diagnostics Laboratory,Kabara Cancer Research Institute,Craig S. Richmond et al
EPI_ISL_435396,Gundersen Molecular Diagnostics Laboratory,Kabara Cancer Research Institute,Craig S. Richmond et al
EPI_ISL_435397,Gundersen Molecular Diagnostics Laboratory,Kabara Cancer Research Institute,Craig S. Richmond et al
EPI_ISL_435398,Gundersen Molecular Diagnostics Laboratory,Kabara Cancer Research Institute,Craig S. Richmond et al
EPI_ISL_435399,Gundersen Molecular Diagnostics Laboratory,Kabara Cancer Research Institute,Craig S. Richmond et al
EPI_ISL_435400,Gundersen Molecular Diagnostics Laboratory,Kabara Cancer Research Institute,Craig S. Richmond et al
EPI_ISL_435401,Gundersen Molecular Diagnostics Laboratory,Kabara Cancer Research Institute,Craig S. Richmond et al
EPI_ISL_435402,Gundersen Molecular Diagnostics Laboratory,Kabara Cancer Research Institute,Craig S. Richmond et al
EPI_ISL_436891,Gundersen Molecular Diagnostics Laboratory,Kabara Cancer Research Institute,Craig S. Richmond et al
EPI_ISL_436892,Gundersen Molecular Diagnostics Laboratory,Kabara Cancer Research Institute,Craig S. Richmond et al
EPI_ISL_436893,Gundersen Molecular Diagnostics Laboratory,Kabara Cancer Research Institute,Craig S. Richmond et al
EPI_ISL_436894,Gundersen Molecular Diagnostics Laboratory,Kabara Cancer Research Institute,Craig S. Richmond et al
EPI_ISL_436895,Gundersen Molecular Diagnostics Laboratory,Kabara Cancer Research Institute,Craig S. Richmond et al
EPI_ISL_436896,Gundersen Molecular Diagnostics Laboratory,Kabara Cancer Research Institute,Craig S. Richmond et al
EPI_ISL_436897,Gundersen Molecular Diagnostics Laboratory,Kabara Cancer Research Institute,Craig S. Richmond et al
EPI_ISL_436898,Gundersen Molecular Diagnostics Laboratory,Kabara Cancer Research Institute,Craig S. Richmond et al
EPI_ISL_436899,Gundersen Molecular Diagnostics Laboratory,Kabara Cancer Research Institute,Craig S. Richmond et al
EPI_ISL_436900,Gundersen Molecular Diagnostics Laboratory,Kabara Cancer Research Institute,Craig S. Richmond et al
EPI_ISL_455569,Gundersen Molecular Diagnostics Laboratory,Kabara Cancer Research Institute,Craig S. Richmond et al
EPI_ISL_455571,Gundersen Molecular Diagnostics Laboratory,Kabara Cancer Research Institute,Craig S. Richmond et al
EPI_ISL_455572,Gundersen Molecular Diagnostics Laboratory,Kabara Cancer Research Institute,Craig S. Richmond et al
EPI_ISL_455575,Gundersen Molecular Diagnostics Laboratory,Kabara Cancer Research Institute,Craig S. Richmond et al
EPI_ISL_455576,Gundersen Molecular Diagnostics Laboratory,Kabara Cancer Research Institute,Craig S. Richmond et al
EPI_ISL_455578,Gundersen Molecular Diagnostics Laboratory,Kabara Cancer Research Institute,Craig S. Richmond et al
EPI_ISL_471145,Gundersen Molecular Diagnostics Laboratory,Kabara Cancer Research Institute,Craig S. Richmond et al
EPI_ISL_471146,Gundersen Molecular Diagnostics Laboratory,Kabara Cancer Research Institute,Craig S. Richmond et al
EPI_ISL_471147,Gundersen Molecular Diagnostics Laboratory,Kabara Cancer Research Institute,Craig S. Richmond et al
EPI_ISL_471148,Gundersen Molecular Diagnostics Laboratory,Kabara Cancer Research Institute,Craig S. Richmond et al
EPI_ISL_471149,Gundersen Molecular Diagnostics Laboratory,Kabara Cancer Research Institute,Craig S. Richmond et al
EPI_ISL_471150,Gundersen Molecular Diagnostics Laboratory,Kabara Cancer Research Institute,Craig S. Richmond et al
EPI_ISL_471151,Gundersen Molecular Diagnostics Laboratory,Kabara Cancer Research Institute,Craig S. Richmond et al
EPI_ISL_471152,Gundersen Molecular Diagnostics Laboratory,Kabara Cancer Research Institute,Craig S. Richmond et al
EPI_ISL_471153,Gundersen Molecular Diagnostics Laboratory,Kabara Cancer Research Institute,Craig S. Richmond et al
EPI_ISL_471154,Gundersen Molecular Diagnostics Laboratory,Kabara Cancer Research Institute,Craig S. Richmond et al
EPI_ISL_471155,Gundersen Molecular Diagnostics Laboratory,Kabara Cancer Research Institute,Craig S. Richmond et al
EPI_ISL_471156,Gundersen Molecular Diagnostics Laboratory,Kabara Cancer Research Institute,Craig S. Richmond et al
EPI_ISL_455573,Gundersen Clinical Microbiology Laboratory,Kabara Cancer Research Institute,Craig S. Richmond et al
EPI_ISL_455574,Gundersen Clinical Microbiology Laboratory,Kabara Cancer Research Institute,Craig S. Richmond et al
EPI_ISL_455580,Gundersen Clinical Microbiology Laboratory,Kabara Cancer Research Institute,Craig S. Richmond et al
EPI_ISL_455581,Gundersen Clinical Microbiology Laboratory,Kabara Cancer Research Institute,Craig S. Richmond et al
EPI_ISL_471157,Gundersen Clinical Microbiology Laboratory,Kabara Cancer Research Institute,Craig S. Richmond et al
EPI_ISL_416489,University of Wisconsin-Madison AIDS Vaccine Research Laboratories,University of Wisconsin-Madison AIDS Vaccine Research Laboratories,Gage Moreno et al
EPI_ISL_416523,University of Wisconsin-Madison AIDS Vaccine Research Laboratories,University of Wisconsin-Madison AIDS Vaccine Research Laboratories,Gage Moreno et al
EPI_ISL_416491,University of Wisconsin-Madison AIDS Vaccine Research Laboratories,University of Wisconsin-Madison AIDS Vaccine Research Laboratories,Gage Moreno et al
EPI_ISL_416492,University of Wisconsin-Madison AIDS Vaccine Research Laboratories,University of Wisconsin-Madison AIDS Vaccine Research Laboratories,Gage Moreno et al
EPI_ISL_417200,University of Wisconsin-Madison AIDS Vaccine Research Laboratories,University of Wisconsin-Madison AIDS Vaccine Research Laboratories,Gage Moreno et al
EPI_ISL_417201,University of Wisconsin-Madison AIDS Vaccine Research Laboratories,University of Wisconsin-Madison AIDS Vaccine Research Laboratories,Gage Moreno et al
EPI_ISL_417202,University of Wisconsin-Madison AIDS Vaccine Research Laboratories,University of Wisconsin-Madison AIDS Vaccine Research Laboratories,Gage Moreno et al
EPI_ISL_417203,University of Wisconsin-Madison AIDS Vaccine Research Laboratories,University of Wisconsin-Madison AIDS Vaccine Research Laboratories,Gage Moreno et al
EPI_ISL_417204,University of Wisconsin-Madison AIDS Vaccine Research Laboratories,University of Wisconsin-Madison AIDS Vaccine Research Laboratories,Gage Moreno et al
EPI_ISL_425157,University of Wisconsin-Madison AIDS Vaccine Research Laboratories,University of Wisconsin-Madison AIDS Vaccine Research Laboratories,Gage Moreno et al
EPI_ISL_425158,University of Wisconsin-Madison AIDS Vaccine Research Laboratories,University of Wisconsin-Madison AIDS Vaccine Research Laboratories,Gage Moreno et al
EPI_ISL_425159,University of Wisconsin-Madison AIDS Vaccine Research Laboratories,University of Wisconsin-Madison AIDS Vaccine Research Laboratories,Gage Moreno et al
EPI_ISL_425160,University of Wisconsin-Madison AIDS Vaccine Research Laboratories,University of Wisconsin-Madison AIDS Vaccine Research Laboratories,Gage Moreno et al
EPI_ISL_425161,University of Wisconsin-Madison AIDS Vaccine Research Laboratories,University of Wisconsin-Madison AIDS Vaccine Research Laboratories,Gage Moreno et al
EPI_ISL_425162,University of Wisconsin-Madison AIDS Vaccine Research Laboratories,University of Wisconsin-Madison AIDS Vaccine Research Laboratories,Gage Moreno et al
EPI_ISL_425163,University of Wisconsin-Madison AIDS Vaccine Research Laboratories,University of Wisconsin-Madison AIDS Vaccine Research Laboratories,Gage Moreno et al
EPI_ISL_425164,University of Wisconsin-Madison AIDS Vaccine Research Laboratories,University of Wisconsin-Madison AIDS Vaccine Research Laboratories,Gage Moreno et al
EPI_ISL_425165,University of Wisconsin-Madison AIDS Vaccine Research Laboratories,University of Wisconsin-Madison AIDS Vaccine Research Laboratories,Gage Moreno et al
EPI_ISL_425166,University of Wisconsin-Madison AIDS Vaccine Research Laboratories,University of Wisconsin-Madison AIDS Vaccine Research Laboratories,Gage Moreno et al
EPI_ISL_417505,University of Wisconsin-Madison AIDS Vaccine Research Laboratories,University of Wisconsin-Madison AIDS Vaccine Research Laboratories,Gage Moreno et al
EPI_ISL_425167,University of Wisconsin-Madison AIDS Vaccine Research Laboratories,University of Wisconsin-Madison AIDS Vaccine Research Laboratories,Gage Moreno et al
EPI_ISL_425168,University of Wisconsin-Madison AIDS Vaccine Research Laboratories,University of Wisconsin-Madison AIDS Vaccine Research Laboratories,Gage Moreno et al
EPI_ISL_425169,University of Wisconsin-Madison AIDS Vaccine Research Laboratories,University of Wisconsin-Madison AIDS Vaccine Research Laboratories,Gage Moreno et al
EPI_ISL_425171,University of Wisconsin-Madison AIDS Vaccine Research Laboratories,University of Wisconsin-Madison AIDS Vaccine Research Laboratories,Gage Moreno et al
EPI_ISL_425172,University of Wisconsin-Madison AIDS Vaccine Research Laboratories,University of Wisconsin-Madison AIDS Vaccine Research Laboratories,Gage Moreno et al
EPI_ISL_425173,University of Wisconsin-Madison AIDS Vaccine Research Laboratories,University of Wisconsin-Madison AIDS Vaccine Research Laboratories,Gage Moreno et al
EPI_ISL_425174,University of Wisconsin-Madison AIDS Vaccine Research Laboratories,University of Wisconsin-Madison AIDS Vaccine Research Laboratories,Gage Moreno et al
EPI_ISL_425175,University of Wisconsin-Madison AIDS Vaccine Research Laboratories,University of Wisconsin-Madison AIDS Vaccine Research Laboratories,Gage Moreno et al
EPI_ISL_417506,University of Wisconsin-Madison AIDS Vaccine Research Laboratories,University of Wisconsin-Madison AIDS Vaccine Research Laboratories,Gage Moreno et al
EPI_ISL_427427,University of Wisconsin-Madison AIDS Vaccine Research Laboratories,University of Wisconsin-Madison AIDS Vaccine Research Laboratories,Gage Moreno et al
EPI_ISL_427429,University of Wisconsin-Madison AIDS Vaccine Research Laboratories,University of Wisconsin-Madison AIDS Vaccine Research Laboratories,Gage Moreno et al
EPI_ISL_427431,University of Wisconsin-Madison AIDS Vaccine Research Laboratories,University of Wisconsin-Madison AIDS Vaccine Research Laboratories,Gage Moreno et al
EPI_ISL_427434,University of Wisconsin-Madison AIDS Vaccine Research Laboratories,University of Wisconsin-Madison AIDS Vaccine Research Laboratories,Gage Moreno et al
EPI_ISL_427435,University of Wisconsin-Madison AIDS Vaccine Research Laboratories,University of Wisconsin-Madison AIDS Vaccine Research Laboratories,Gage Moreno et al
EPI_ISL_427436,University of Wisconsin-Madison AIDS Vaccine Research Laboratories,University of Wisconsin-Madison AIDS Vaccine Research Laboratories,Gage Moreno et al
EPI_ISL_417516,University of Wisconsin-Madison AIDS Vaccine Research Laboratories,University of Wisconsin-Madison AIDS Vaccine Research Laboratories,Gage Moreno et al
EPI_ISL_427438,University of Wisconsin-Madison AIDS Vaccine Research Laboratories,University of Wisconsin-Madison AIDS Vaccine Research Laboratories,Gage Moreno et al
EPI_ISL_427439,University of Wisconsin-Madison AIDS Vaccine Research Laboratories,University of Wisconsin-Madison AIDS Vaccine Research Laboratories,Gage Moreno et al
EPI_ISL_427441,University of Wisconsin-Madison AIDS Vaccine Research Laboratories,University of Wisconsin-Madison AIDS Vaccine Research Laboratories,Gage Moreno et al
EPI_ISL_427442,University of Wisconsin-Madison AIDS Vaccine Research Laboratories,University of Wisconsin-Madison AIDS Vaccine Research Laboratories,Gage Moreno et al
EPI_ISL_427443,University of Wisconsin-Madison AIDS Vaccine Research Laboratories,University of Wisconsin-Madison AIDS Vaccine Research Laboratories,Gage Moreno et al
EPI_ISL_417513,University of Wisconsin-Madison AIDS Vaccine Research Laboratories,University of Wisconsin-Madison AIDS Vaccine Research Laboratories,Gage Moreno et al
EPI_ISL_427447,University of Wisconsin-Madison AIDS Vaccine Research Laboratories,University of Wisconsin-Madison AIDS Vaccine Research Laboratories,Gage Moreno et al
EPI_ISL_427451,University of Wisconsin-Madison AIDS Vaccine Research Laboratories,University of Wisconsin-Madison AIDS Vaccine Research Laboratories,Gage Moreno et al
EPI_ISL_427452,University of Wisconsin-Madison AIDS Vaccine Research Laboratories,University of Wisconsin-Madison AIDS Vaccine Research Laboratories,Gage Moreno et al
EPI_ISL_427453,University of Wisconsin-Madison AIDS Vaccine Research Laboratories,University of Wisconsin-Madison AIDS Vaccine Research Laboratories,Gage Moreno et al
EPI_ISL_427454,University of Wisconsin-Madison AIDS Vaccine Research Laboratories,University of Wisconsin-Madison AIDS Vaccine Research Laboratories,Gage Moreno et al
EPI_ISL_427455,University of Wisconsin-Madison AIDS Vaccine Research Laboratories,University of Wisconsin-Madison AIDS Vaccine Research Laboratories,Gage Moreno et al
EPI_ISL_417504,University of Wisconsin-Madison AIDS Vaccine Research Laboratories,University of Wisconsin-Madison AIDS Vaccine Research Laboratories,Gage Moreno et al
EPI_ISL_427457,University of Wisconsin-Madison AIDS Vaccine Research Laboratories,University of Wisconsin-Madison AIDS Vaccine Research Laboratories,Gage Moreno et al
EPI_ISL_427458,University of Wisconsin-Madison AIDS Vaccine Research Laboratories,University of Wisconsin-Madison AIDS Vaccine Research Laboratories,Gage Moreno et al
EPI_ISL_427459,University of Wisconsin-Madison AIDS Vaccine Research Laboratories,University of Wisconsin-Madison AIDS Vaccine Research Laboratories,Gage Moreno et al
EPI_ISL_427460,University of Wisconsin-Madison AIDS Vaccine Research Laboratories,University of Wisconsin-Madison AIDS Vaccine Research Laboratories,Gage Moreno et al
EPI_ISL_427461,University of Wisconsin-Madison AIDS Vaccine Research Laboratories,University of Wisconsin-Madison AIDS Vaccine Research Laboratories,Gage Moreno et al
EPI_ISL_427462,University of Wisconsin-Madison AIDS Vaccine Research Laboratories,University of Wisconsin-Madison AIDS Vaccine Research Laboratories,Gage Moreno et al
EPI_ISL_428252,University of Wisconsin-Madison AIDS Vaccine Research Laboratories,University of Wisconsin-Madison AIDS Vaccine Research Laboratories,Gage Moreno et al
EPI_ISL_428253,University of Wisconsin-Madison AIDS Vaccine Research Laboratories,University of Wisconsin-Madison AIDS Vaccine Research Laboratories,Gage Moreno et al
EPI_ISL_428254,University of Wisconsin-Madison AIDS Vaccine Research Laboratories,University of Wisconsin-Madison AIDS Vaccine Research Laboratories,Gage Moreno et al
EPI_ISL_428255,University of Wisconsin-Madison AIDS Vaccine Research Laboratories,University of Wisconsin-Madison AIDS Vaccine Research Laboratories,Gage Moreno et al
EPI_ISL_417509,University of Wisconsin-Madison AIDS Vaccine Research Laboratories,University of Wisconsin-Madison AIDS Vaccine Research Laboratories,Gage Moreno et al
EPI_ISL_428256,University of Wisconsin-Madison AIDS Vaccine Research Laboratories,University of Wisconsin-Madison AIDS Vaccine Research Laboratories,Gage Moreno et al
EPI_ISL_428257,University of Wisconsin-Madison AIDS Vaccine Research Laboratories,University of Wisconsin-Madison AIDS Vaccine Research Laboratories,Gage Moreno et al
EPI_ISL_428258,University of Wisconsin-Madison AIDS Vaccine Research Laboratories,University of Wisconsin-Madison AIDS Vaccine Research Laboratories,Gage Moreno et al
EPI_ISL_428259,University of Wisconsin-Madison AIDS Vaccine Research Laboratories,University of Wisconsin-Madison AIDS Vaccine Research Laboratories,Gage Moreno et al
EPI_ISL_428260,University of Wisconsin-Madison AIDS Vaccine Research Laboratories,University of Wisconsin-Madison AIDS Vaccine Research Laboratories,Gage Moreno et al
EPI_ISL_428261,University of Wisconsin-Madison AIDS Vaccine Research Laboratories,University of Wisconsin-Madison AIDS Vaccine Research Laboratories,Gage Moreno et al
EPI_ISL_428262,University of Wisconsin-Madison AIDS Vaccine Research Laboratories,University of Wisconsin-Madison AIDS Vaccine Research Laboratories,Gage Moreno et al
EPI_ISL_428263,University of Wisconsin-Madison AIDS Vaccine Research Laboratories,University of Wisconsin-Madison AIDS Vaccine Research Laboratories,Gage Moreno et al
EPI_ISL_428264,University of Wisconsin-Madison AIDS Vaccine Research Laboratories,University of Wisconsin-Madison AIDS Vaccine Research Laboratories,Gage Moreno et al
EPI_ISL_428265,University of Wisconsin-Madison AIDS Vaccine Research Laboratories,University of Wisconsin-Madison AIDS Vaccine Research Laboratories,Gage Moreno et al
EPI_ISL_417517,University of Wisconsin-Madison AIDS Vaccine Research Laboratories,University of Wisconsin-Madison AIDS Vaccine Research Laboratories,Gage Moreno et al
EPI_ISL_428266,University of Wisconsin-Madison AIDS Vaccine Research Laboratories,University of Wisconsin-Madison AIDS Vaccine Research Laboratories,Gage Moreno et al
EPI_ISL_428267,University of Wisconsin-Madison AIDS Vaccine Research Laboratories,University of Wisconsin-Madison AIDS Vaccine Research Laboratories,Gage Moreno et al
EPI_ISL_428268,University of Wisconsin-Madison AIDS Vaccine Research Laboratories,University of Wisconsin-Madison AIDS Vaccine Research Laboratories,Gage Moreno et al
EPI_ISL_428269,University of Wisconsin-Madison AIDS Vaccine Research Laboratories,University of Wisconsin-Madison AIDS Vaccine Research Laboratories,Gage Moreno et al
EPI_ISL_428270,University of Wisconsin-Madison AIDS Vaccine Research Laboratories,University of Wisconsin-Madison AIDS Vaccine Research Laboratories,Gage Moreno et al
EPI_ISL_428271,University of Wisconsin-Madison AIDS Vaccine Research Laboratories,University of Wisconsin-Madison AIDS Vaccine Research Laboratories,Gage Moreno et al
EPI_ISL_428272,University of Wisconsin-Madison AIDS Vaccine Research Laboratories,University of Wisconsin-Madison AIDS Vaccine Research Laboratories,Gage Moreno et al
EPI_ISL_428273,University of Wisconsin-Madison AIDS Vaccine Research Laboratories,University of Wisconsin-Madison AIDS Vaccine Research Laboratories,Gage Moreno et al
EPI_ISL_428274,University of Wisconsin-Madison AIDS Vaccine Research Laboratories,University of Wisconsin-Madison AIDS Vaccine Research Laboratories,Gage Moreno et al
EPI_ISL_428275,University of Wisconsin-Madison AIDS Vaccine Research Laboratories,University of Wisconsin-Madison AIDS Vaccine Research Laboratories,Gage Moreno et al
EPI_ISL_417515,University of Wisconsin-Madison AIDS Vaccine Research Laboratories,University of Wisconsin-Madison AIDS Vaccine Research Laboratories,Gage Moreno et al
EPI_ISL_428276,University of Wisconsin-Madison AIDS Vaccine Research Laboratories,University of Wisconsin-Madison AIDS Vaccine Research Laboratories,Gage Moreno et al
EPI_ISL_428277,University of Wisconsin-Madison AIDS Vaccine Research Laboratories,University of Wisconsin-Madison AIDS Vaccine Research Laboratories,Gage Moreno et al
EPI_ISL_428278,University of Wisconsin-Madison AIDS Vaccine Research Laboratories,University of Wisconsin-Madison AIDS Vaccine Research Laboratories,Gage Moreno et al
EPI_ISL_428279,University of Wisconsin-Madison AIDS Vaccine Research Laboratories,University of Wisconsin-Madison AIDS Vaccine Research Laboratories,Gage Moreno et al
EPI_ISL_428280,University of Wisconsin-Madison AIDS Vaccine Research Laboratories,University of Wisconsin-Madison AIDS Vaccine Research Laboratories,Gage Moreno et al
EPI_ISL_428281,University of Wisconsin-Madison AIDS Vaccine Research Laboratories,University of Wisconsin-Madison AIDS Vaccine Research Laboratories,Gage Moreno et al
EPI_ISL_428282,University of Wisconsin-Madison AIDS Vaccine Research Laboratories,University of Wisconsin-Madison AIDS Vaccine Research Laboratories,Gage Moreno et al
EPI_ISL_428283,University of Wisconsin-Madison AIDS Vaccine Research Laboratories,University of Wisconsin-Madison AIDS Vaccine Research Laboratories,Gage Moreno et al
EPI_ISL_428284,University of Wisconsin-Madison AIDS Vaccine Research Laboratories,University of Wisconsin-Madison AIDS Vaccine Research Laboratories,Gage Moreno et al
EPI_ISL_428285,University of Wisconsin-Madison AIDS Vaccine Research Laboratories,University of Wisconsin-Madison AIDS Vaccine Research Laboratories,Gage Moreno et al
EPI_ISL_417510,University of Wisconsin-Madison AIDS Vaccine Research Laboratories,University of Wisconsin-Madison AIDS Vaccine Research Laboratories,Gage Moreno et al
EPI_ISL_428286,University of Wisconsin-Madison AIDS Vaccine Research Laboratories,University of Wisconsin-Madison AIDS Vaccine Research Laboratories,Gage Moreno et al
EPI_ISL_428287,University of Wisconsin-Madison AIDS Vaccine Research Laboratories,University of Wisconsin-Madison AIDS Vaccine Research Laboratories,Gage Moreno et al
EPI_ISL_428288,University of Wisconsin-Madison AIDS Vaccine Research Laboratories,University of Wisconsin-Madison AIDS Vaccine Research Laboratories,Gage Moreno et al
EPI_ISL_428289,University of Wisconsin-Madison AIDS Vaccine Research Laboratories,University of Wisconsin-Madison AIDS Vaccine Research Laboratories,Gage Moreno et al
EPI_ISL_428290,University of Wisconsin-Madison AIDS Vaccine Research Laboratories,University of Wisconsin-Madison AIDS Vaccine Research Laboratories,Gage Moreno et al
EPI_ISL_428291,University of Wisconsin-Madison AIDS Vaccine Research Laboratories,University of Wisconsin-Madison AIDS Vaccine Research Laboratories,Gage Moreno et al
EPI_ISL_428292,University of Wisconsin-Madison AIDS Vaccine Research Laboratories,University of Wisconsin-Madison AIDS Vaccine Research Laboratories,Gage Moreno et al
EPI_ISL_428293,University of Wisconsin-Madison AIDS Vaccine Research Laboratories,University of Wisconsin-Madison AIDS Vaccine Research Laboratories,Gage Moreno et al
EPI_ISL_428294,University of Wisconsin-Madison AIDS Vaccine Research Laboratories,University of Wisconsin-Madison AIDS Vaccine Research Laboratories,Gage Moreno et al
EPI_ISL_428295,University of Wisconsin-Madison AIDS Vaccine Research Laboratories,University of Wisconsin-Madison AIDS Vaccine Research Laboratories,Gage Moreno et al
EPI_ISL_450700,University of Wisconsin-Madison AIDS Vaccine Research Laboratories,University of Wisconsin-Madison AIDS Vaccine Research Laboratories,Gage Moreno et al
EPI_ISL_428296,University of Wisconsin-Madison AIDS Vaccine Research Laboratories,University of Wisconsin-Madison AIDS Vaccine Research Laboratories,Gage Moreno et al
EPI_ISL_428297,University of Wisconsin-Madison AIDS Vaccine Research Laboratories,University of Wisconsin-Madison AIDS Vaccine Research Laboratories,Gage Moreno et al
EPI_ISL_428298,University of Wisconsin-Madison AIDS Vaccine Research Laboratories,University of Wisconsin-Madison AIDS Vaccine Research Laboratories,Gage Moreno et al
EPI_ISL_428299,University of Wisconsin-Madison AIDS Vaccine Research Laboratories,University of Wisconsin-Madison AIDS Vaccine Research Laboratories,Gage Moreno et al
EPI_ISL_428300,University of Wisconsin-Madison AIDS Vaccine Research Laboratories,University of Wisconsin-Madison AIDS Vaccine Research Laboratories,Gage Moreno et al
EPI_ISL_428301,University of Wisconsin-Madison AIDS Vaccine Research Laboratories,University of Wisconsin-Madison AIDS Vaccine Research Laboratories,Gage Moreno et al
EPI_ISL_428302,University of Wisconsin-Madison AIDS Vaccine Research Laboratories,University of Wisconsin-Madison AIDS Vaccine Research Laboratories,Gage Moreno et al
EPI_ISL_428303,University of Wisconsin-Madison AIDS Vaccine Research Laboratories,University of Wisconsin-Madison AIDS Vaccine Research Laboratories,Gage Moreno et al
EPI_ISL_428304,University of Wisconsin-Madison AIDS Vaccine Research Laboratories,University of Wisconsin-Madison AIDS Vaccine Research Laboratories,Gage Moreno et al
EPI_ISL_428305,University of Wisconsin-Madison AIDS Vaccine Research Laboratories,University of Wisconsin-Madison AIDS Vaccine Research Laboratories,Gage Moreno et al
EPI_ISL_417508,University of Wisconsin-Madison AIDS Vaccine Research Laboratories,University of Wisconsin-Madison AIDS Vaccine Research Laboratories,Gage Moreno et al
EPI_ISL_428306,University of Wisconsin-Madison AIDS Vaccine Research Laboratories,University of Wisconsin-Madison AIDS Vaccine Research Laboratories,Gage Moreno et al
EPI_ISL_428307,University of Wisconsin-Madison AIDS Vaccine Research Laboratories,University of Wisconsin-Madison AIDS Vaccine Research Laboratories,Gage Moreno et al
EPI_ISL_428308,University of Wisconsin-Madison AIDS Vaccine Research Laboratories,University of Wisconsin-Madison AIDS Vaccine Research Laboratories,Gage Moreno et al
EPI_ISL_428309,University of Wisconsin-Madison AIDS Vaccine Research Laboratories,University of Wisconsin-Madison AIDS Vaccine Research Laboratories,Gage Moreno et al
EPI_ISL_428310,University of Wisconsin-Madison AIDS Vaccine Research Laboratories,University of Wisconsin-Madison AIDS Vaccine Research Laboratories,Gage Moreno et al
EPI_ISL_428311,University of Wisconsin-Madison AIDS Vaccine Research Laboratories,University of Wisconsin-Madison AIDS Vaccine Research Laboratories,Gage Moreno et al
EPI_ISL_428312,University of Wisconsin-Madison AIDS Vaccine Research Laboratories,University of Wisconsin-Madison AIDS Vaccine Research Laboratories,Gage Moreno et al
EPI_ISL_428313,University of Wisconsin-Madison AIDS Vaccine Research Laboratories,University of Wisconsin-Madison AIDS Vaccine Research Laboratories,Gage Moreno et al
EPI_ISL_428314,University of Wisconsin-Madison AIDS Vaccine Research Laboratories,University of Wisconsin-Madison AIDS Vaccine Research Laboratories,Gage Moreno et al
EPI_ISL_428315,University of Wisconsin-Madison AIDS Vaccine Research Laboratories,University of Wisconsin-Madison AIDS Vaccine Research Laboratories,Gage Moreno et al
EPI_ISL_417514,University of Wisconsin-Madison AIDS Vaccine Research Laboratories,University of Wisconsin-Madison AIDS Vaccine Research Laboratories,Gage Moreno et al
EPI_ISL_428316,University of Wisconsin-Madison AIDS Vaccine Research Laboratories,University of Wisconsin-Madison AIDS Vaccine Research Laboratories,Gage Moreno et al
EPI_ISL_428317,University of Wisconsin-Madison AIDS Vaccine Research Laboratories,University of Wisconsin-Madison AIDS Vaccine Research Laboratories,Gage Moreno et al
EPI_ISL_428318,University of Wisconsin-Madison AIDS Vaccine Research Laboratories,University of Wisconsin-Madison AIDS Vaccine Research Laboratories,Gage Moreno et al
EPI_ISL_428319,University of Wisconsin-Madison AIDS Vaccine Research Laboratories,University of Wisconsin-Madison AIDS Vaccine Research Laboratories,Gage Moreno et al
EPI_ISL_428320,University of Wisconsin-Madison AIDS Vaccine Research Laboratories,University of Wisconsin-Madison AIDS Vaccine Research Laboratories,Gage Moreno et al
EPI_ISL_428321,University of Wisconsin-Madison AIDS Vaccine Research Laboratories,University of Wisconsin-Madison AIDS Vaccine Research Laboratories,Gage Moreno et al
EPI_ISL_428322,University of Wisconsin-Madison AIDS Vaccine Research Laboratories,University of Wisconsin-Madison AIDS Vaccine Research Laboratories,Gage Moreno et al
EPI_ISL_428323,University of Wisconsin-Madison AIDS Vaccine Research Laboratories,University of Wisconsin-Madison AIDS Vaccine Research Laboratories,Gage Moreno et al
EPI_ISL_428324,University of Wisconsin-Madison AIDS Vaccine Research Laboratories,University of Wisconsin-Madison AIDS Vaccine Research Laboratories,Gage Moreno et al
EPI_ISL_428325,University of Wisconsin-Madison AIDS Vaccine Research Laboratories,University of Wisconsin-Madison AIDS Vaccine Research Laboratories,Gage Moreno et al
EPI_ISL_428326,University of Wisconsin-Madison AIDS Vaccine Research Laboratories,University of Wisconsin-Madison AIDS Vaccine Research Laboratories,Gage Moreno et al
EPI_ISL_428327,University of Wisconsin-Madison AIDS Vaccine Research Laboratories,University of Wisconsin-Madison AIDS Vaccine Research Laboratories,Gage Moreno et al
EPI_ISL_428328,University of Wisconsin-Madison AIDS Vaccine Research Laboratories,University of Wisconsin-Madison AIDS Vaccine Research Laboratories,Gage Moreno et al
EPI_ISL_428329,University of Wisconsin-Madison AIDS Vaccine Research Laboratories,University of Wisconsin-Madison AIDS Vaccine Research Laboratories,Gage Moreno et al
EPI_ISL_428330,University of Wisconsin-Madison AIDS Vaccine Research Laboratories,University of Wisconsin-Madison AIDS Vaccine Research Laboratories,Gage Moreno et al
EPI_ISL_428331,University of Wisconsin-Madison AIDS Vaccine Research Laboratories,University of Wisconsin-Madison AIDS Vaccine Research Laboratories,Gage Moreno et al
EPI_ISL_428332,University of Wisconsin-Madison AIDS Vaccine Research Laboratories,University of Wisconsin-Madison AIDS Vaccine Research Laboratories,Gage Moreno et al
EPI_ISL_428333,University of Wisconsin-Madison AIDS Vaccine Research Laboratories,University of Wisconsin-Madison AIDS Vaccine Research Laboratories,Gage Moreno et al
EPI_ISL_428334,University of Wisconsin-Madison AIDS Vaccine Research Laboratories,University of Wisconsin-Madison AIDS Vaccine Research Laboratories,Gage Moreno et al
EPI_ISL_428335,University of Wisconsin-Madison AIDS Vaccine Research Laboratories,University of Wisconsin-Madison AIDS Vaccine Research Laboratories,Gage Moreno et al
EPI_ISL_417512,University of Wisconsin-Madison AIDS Vaccine Research Laboratories,University of Wisconsin-Madison AIDS Vaccine Research Laboratories,Gage Moreno et al
EPI_ISL_428336,University of Wisconsin-Madison AIDS Vaccine Research Laboratories,University of Wisconsin-Madison AIDS Vaccine Research Laboratories,Gage Moreno et al
EPI_ISL_428337,University of Wisconsin-Madison AIDS Vaccine Research Laboratories,University of Wisconsin-Madison AIDS Vaccine Research Laboratories,Gage Moreno et al
EPI_ISL_428338,University of Wisconsin-Madison AIDS Vaccine Research Laboratories,University of Wisconsin-Madison AIDS Vaccine Research Laboratories,Gage Moreno et al
EPI_ISL_428339,University of Wisconsin-Madison AIDS Vaccine Research Laboratories,University of Wisconsin-Madison AIDS Vaccine Research Laboratories,Gage Moreno et al
EPI_ISL_428340,University of Wisconsin-Madison AIDS Vaccine Research Laboratories,University of Wisconsin-Madison AIDS Vaccine Research Laboratories,Gage Moreno et al
EPI_ISL_428341,University of Wisconsin-Madison AIDS Vaccine Research Laboratories,University of Wisconsin-Madison AIDS Vaccine Research Laboratories,Gage Moreno et al
EPI_ISL_428342,University of Wisconsin-Madison AIDS Vaccine Research Laboratories,University of Wisconsin-Madison AIDS Vaccine Research Laboratories,Gage Moreno et al
EPI_ISL_428343,University of Wisconsin-Madison AIDS Vaccine Research Laboratories,University of Wisconsin-Madison AIDS Vaccine Research Laboratories,Gage Moreno et al
EPI_ISL_428344,University of Wisconsin-Madison AIDS Vaccine Research Laboratories,University of Wisconsin-Madison AIDS Vaccine Research Laboratories,Gage Moreno et al
EPI_ISL_428345,University of Wisconsin-Madison AIDS Vaccine Research Laboratories,University of Wisconsin-Madison AIDS Vaccine Research Laboratories,Gage Moreno et al
EPI_ISL_421283,University of Wisconsin-Madison AIDS Vaccine Research Laboratories,University of Wisconsin-Madison AIDS Vaccine Research Laboratories,Gage Moreno et al
EPI_ISL_428724,University of Wisconsin-Madison AIDS Vaccine Research Laboratories,University of Wisconsin-Madison AIDS Vaccine Research Laboratories,Gage Moreno et al
EPI_ISL_428725,University of Wisconsin-Madison AIDS Vaccine Research Laboratories,University of Wisconsin-Madison AIDS Vaccine Research Laboratories,Gage Moreno et al
EPI_ISL_428726,University of Wisconsin-Madison AIDS Vaccine Research Laboratories,University of Wisconsin-Madison AIDS Vaccine Research Laboratories,Gage Moreno et al
EPI_ISL_428727,University of Wisconsin-Madison AIDS Vaccine Research Laboratories,University of Wisconsin-Madison AIDS Vaccine Research Laboratories,Gage Moreno et al
EPI_ISL_428728,University of Wisconsin-Madison AIDS Vaccine Research Laboratories,University of Wisconsin-Madison AIDS Vaccine Research Laboratories,Gage Moreno et al
EPI_ISL_428729,University of Wisconsin-Madison AIDS Vaccine Research Laboratories,University of Wisconsin-Madison AIDS Vaccine Research Laboratories,Gage Moreno et al
EPI_ISL_428730,University of Wisconsin-Madison AIDS Vaccine Research Laboratories,University of Wisconsin-Madison AIDS Vaccine Research Laboratories,Gage Moreno et al
EPI_ISL_428731,University of Wisconsin-Madison AIDS Vaccine Research Laboratories,University of Wisconsin-Madison AIDS Vaccine Research Laboratories,Gage Moreno et al
EPI_ISL_428732,University of Wisconsin-Madison AIDS Vaccine Research Laboratories,University of Wisconsin-Madison AIDS Vaccine Research Laboratories,Gage Moreno et al
EPI_ISL_428935,University of Wisconsin-Madison AIDS Vaccine Research Laboratories,University of Wisconsin-Madison AIDS Vaccine Research Laboratories,Gage Moreno et al
EPI_ISL_421284,University of Wisconsin-Madison AIDS Vaccine Research Laboratories,University of Wisconsin-Madison AIDS Vaccine Research Laboratories,Gage Moreno et al
EPI_ISL_428936,University of Wisconsin-Madison AIDS Vaccine Research Laboratories,University of Wisconsin-Madison AIDS Vaccine Research Laboratories,Gage Moreno et al
EPI_ISL_434607,University of Wisconsin-Madison AIDS Vaccine Research Laboratories,University of Wisconsin-Madison AIDS Vaccine Research Laboratories,Gage Moreno et al
EPI_ISL_434608,University of Wisconsin-Madison AIDS Vaccine Research Laboratories,University of Wisconsin-Madison AIDS Vaccine Research Laboratories,Gage Moreno et al
EPI_ISL_434609,University of Wisconsin-Madison AIDS Vaccine Research Laboratories,University of Wisconsin-Madison AIDS Vaccine Research Laboratories,Gage Moreno et al
EPI_ISL_434610,University of Wisconsin-Madison AIDS Vaccine Research Laboratories,University of Wisconsin-Madison AIDS Vaccine Research Laboratories,Gage Moreno et al
EPI_ISL_434611,University of Wisconsin-Madison AIDS Vaccine Research Laboratories,University of Wisconsin-Madison AIDS Vaccine Research Laboratories,Gage Moreno et al
EPI_ISL_434612,University of Wisconsin-Madison AIDS Vaccine Research Laboratories,University of Wisconsin-Madison AIDS Vaccine Research Laboratories,Gage Moreno et al
EPI_ISL_434613,University of Wisconsin-Madison AIDS Vaccine Research Laboratories,University of Wisconsin-Madison AIDS Vaccine Research Laboratories,Gage Moreno et al
EPI_ISL_434614,University of Wisconsin-Madison AIDS Vaccine Research Laboratories,University of Wisconsin-Madison AIDS Vaccine Research Laboratories,Gage Moreno et al
EPI_ISL_434615,University of Wisconsin-Madison AIDS Vaccine Research Laboratories,University of Wisconsin-Madison AIDS Vaccine Research Laboratories,Gage Moreno et al
EPI_ISL_421285,University of Wisconsin-Madison AIDS Vaccine Research Laboratories,University of Wisconsin-Madison AIDS Vaccine Research Laboratories,Gage Moreno et al
EPI_ISL_436564,University of Wisconsin-Madison AIDS Vaccine Research Laboratories,University of Wisconsin-Madison AIDS Vaccine Research Laboratories,Gage Moreno et al
EPI_ISL_436565,University of Wisconsin-Madison AIDS Vaccine Research Laboratories,University of Wisconsin-Madison AIDS Vaccine Research Laboratories,Gage Moreno et al
EPI_ISL_436566,University of Wisconsin-Madison AIDS Vaccine Research Laboratories,University of Wisconsin-Madison AIDS Vaccine Research Laboratories,Gage Moreno et al
EPI_ISL_436567,University of Wisconsin-Madison AIDS Vaccine Research Laboratories,University of Wisconsin-Madison AIDS Vaccine Research Laboratories,Gage Moreno et al
EPI_ISL_436568,University of Wisconsin-Madison AIDS Vaccine Research Laboratories,University of Wisconsin-Madison AIDS Vaccine Research Laboratories,Gage Moreno et al
EPI_ISL_436569,University of Wisconsin-Madison AIDS Vaccine Research Laboratories,University of Wisconsin-Madison AIDS Vaccine Research Laboratories,Gage Moreno et al
EPI_ISL_436570,University of Wisconsin-Madison AIDS Vaccine Research Laboratories,University of Wisconsin-Madison AIDS Vaccine Research Laboratories,Gage Moreno et al
EPI_ISL_436571,University of Wisconsin-Madison AIDS Vaccine Research Laboratories,University of Wisconsin-Madison AIDS Vaccine Research Laboratories,Gage Moreno et al
EPI_ISL_436572,University of Wisconsin-Madison AIDS Vaccine Research Laboratories,University of Wisconsin-Madison AIDS Vaccine Research Laboratories,Gage Moreno et al
EPI_ISL_436573,University of Wisconsin-Madison AIDS Vaccine Research Laboratories,University of Wisconsin-Madison AIDS Vaccine Research Laboratories,Gage Moreno et al
EPI_ISL_421286,University of Wisconsin-Madison AIDS Vaccine Research Laboratories,University of Wisconsin-Madison AIDS Vaccine Research Laboratories,Gage Moreno et al
EPI_ISL_436574,University of Wisconsin-Madison AIDS Vaccine Research Laboratories,University of Wisconsin-Madison AIDS Vaccine Research Laboratories,Gage Moreno et al
EPI_ISL_436575,University of Wisconsin-Madison AIDS Vaccine Research Laboratories,University of Wisconsin-Madison AIDS Vaccine Research Laboratories,Gage Moreno et al
EPI_ISL_436576,University of Wisconsin-Madison AIDS Vaccine Research Laboratories,University of Wisconsin-Madison AIDS Vaccine Research Laboratories,Gage Moreno et al
EPI_ISL_436577,University of Wisconsin-Madison AIDS Vaccine Research Laboratories,University of Wisconsin-Madison AIDS Vaccine Research Laboratories,Gage Moreno et al
EPI_ISL_436578,University of Wisconsin-Madison AIDS Vaccine Research Laboratories,University of Wisconsin-Madison AIDS Vaccine Research Laboratories,Gage Moreno et al
EPI_ISL_436579,University of Wisconsin-Madison AIDS Vaccine Research Laboratories,University of Wisconsin-Madison AIDS Vaccine Research Laboratories,Gage Moreno et al
EPI_ISL_436580,University of Wisconsin-Madison AIDS Vaccine Research Laboratories,University of Wisconsin-Madison AIDS Vaccine Research Laboratories,Gage Moreno et al
EPI_ISL_436581,University of Wisconsin-Madison AIDS Vaccine Research Laboratories,University of Wisconsin-Madison AIDS Vaccine Research Laboratories,Gage Moreno et al
EPI_ISL_436582,University of Wisconsin-Madison AIDS Vaccine Research Laboratories,University of Wisconsin-Madison AIDS Vaccine Research Laboratories,Gage Moreno et al
EPI_ISL_436583,University of Wisconsin-Madison AIDS Vaccine Research Laboratories,University of Wisconsin-Madison AIDS Vaccine Research Laboratories,Gage Moreno et al
EPI_ISL_421287,University of Wisconsin-Madison AIDS Vaccine Research Laboratories,University of Wisconsin-Madison AIDS Vaccine Research Laboratories,Gage Moreno et al
EPI_ISL_436584,University of Wisconsin-Madison AIDS Vaccine Research Laboratories,University of Wisconsin-Madison AIDS Vaccine Research Laboratories,Gage Moreno et al
EPI_ISL_436585,University of Wisconsin-Madison AIDS Vaccine Research Laboratories,University of Wisconsin-Madison AIDS Vaccine Research Laboratories,Gage Moreno et al
EPI_ISL_436586,University of Wisconsin-Madison AIDS Vaccine Research Laboratories,University of Wisconsin-Madison AIDS Vaccine Research Laboratories,Gage Moreno et al
EPI_ISL_436587,University of Wisconsin-Madison AIDS Vaccine Research Laboratories,University of Wisconsin-Madison AIDS Vaccine Research Laboratories,Gage Moreno et al
EPI_ISL_436588,University of Wisconsin-Madison AIDS Vaccine Research Laboratories,University of Wisconsin-Madison AIDS Vaccine Research Laboratories,Gage Moreno et al
EPI_ISL_436589,University of Wisconsin-Madison AIDS Vaccine Research Laboratories,University of Wisconsin-Madison AIDS Vaccine Research Laboratories,Gage Moreno et al
EPI_ISL_436590,University of Wisconsin-Madison AIDS Vaccine Research Laboratories,University of Wisconsin-Madison AIDS Vaccine Research Laboratories,Gage Moreno et al
EPI_ISL_436591,University of Wisconsin-Madison AIDS Vaccine Research Laboratories,University of Wisconsin-Madison AIDS Vaccine Research Laboratories,Gage Moreno et al
EPI_ISL_436592,University of Wisconsin-Madison AIDS Vaccine Research Laboratories,University of Wisconsin-Madison AIDS Vaccine Research Laboratories,Gage Moreno et al
EPI_ISL_436593,University of Wisconsin-Madison AIDS Vaccine Research Laboratories,University of Wisconsin-Madison AIDS Vaccine Research Laboratories,Gage Moreno et al
EPI_ISL_421288,University of Wisconsin-Madison AIDS Vaccine Research Laboratories,University of Wisconsin-Madison AIDS Vaccine Research Laboratories,Gage Moreno et al
EPI_ISL_436594,University of Wisconsin-Madison AIDS Vaccine Research Laboratories,University of Wisconsin-Madison AIDS Vaccine Research Laboratories,Gage Moreno et al
EPI_ISL_436595,University of Wisconsin-Madison AIDS Vaccine Research Laboratories,University of Wisconsin-Madison AIDS Vaccine Research Laboratories,Gage Moreno et al
EPI_ISL_436596,University of Wisconsin-Madison AIDS Vaccine Research Laboratories,University of Wisconsin-Madison AIDS Vaccine Research Laboratories,Gage Moreno et al
EPI_ISL_436597,University of Wisconsin-Madison AIDS Vaccine Research Laboratories,University of Wisconsin-Madison AIDS Vaccine Research Laboratories,Gage Moreno et al
EPI_ISL_436598,University of Wisconsin-Madison AIDS Vaccine Research Laboratories,University of Wisconsin-Madison AIDS Vaccine Research Laboratories,Gage Moreno et al
EPI_ISL_436599,University of Wisconsin-Madison AIDS Vaccine Research Laboratories,University of Wisconsin-Madison AIDS Vaccine Research Laboratories,Gage Moreno et al
EPI_ISL_436600,University of Wisconsin-Madison AIDS Vaccine Research Laboratories,University of Wisconsin-Madison AIDS Vaccine Research Laboratories,Gage Moreno et al
EPI_ISL_436601,University of Wisconsin-Madison AIDS Vaccine Research Laboratories,University of Wisconsin-Madison AIDS Vaccine Research Laboratories,Gage Moreno et al
EPI_ISL_436602,University of Wisconsin-Madison AIDS Vaccine Research Laboratories,University of Wisconsin-Madison AIDS Vaccine Research Laboratories,Gage Moreno et al
EPI_ISL_436603,University of Wisconsin-Madison AIDS Vaccine Research Laboratories,University of Wisconsin-Madison AIDS Vaccine Research Laboratories,Gage Moreno et al
EPI_ISL_421289,University of Wisconsin-Madison AIDS Vaccine Research Laboratories,University of Wisconsin-Madison AIDS Vaccine Research Laboratories,Gage Moreno et al
EPI_ISL_436604,University of Wisconsin-Madison AIDS Vaccine Research Laboratories,University of Wisconsin-Madison AIDS Vaccine Research Laboratories,Gage Moreno et al
EPI_ISL_436605,University of Wisconsin-Madison AIDS Vaccine Research Laboratories,University of Wisconsin-Madison AIDS Vaccine Research Laboratories,Gage Moreno et al
EPI_ISL_436606,University of Wisconsin-Madison AIDS Vaccine Research Laboratories,University of Wisconsin-Madison AIDS Vaccine Research Laboratories,Gage Moreno et al
EPI_ISL_436607,University of Wisconsin-Madison AIDS Vaccine Research Laboratories,University of Wisconsin-Madison AIDS Vaccine Research Laboratories,Gage Moreno et al
EPI_ISL_436608,University of Wisconsin-Madison AIDS Vaccine Research Laboratories,University of Wisconsin-Madison AIDS Vaccine Research Laboratories,Gage Moreno et al
EPI_ISL_436609,University of Wisconsin-Madison AIDS Vaccine Research Laboratories,University of Wisconsin-Madison AIDS Vaccine Research Laboratories,Gage Moreno et al
EPI_ISL_436610,University of Wisconsin-Madison AIDS Vaccine Research Laboratories,University of Wisconsin-Madison AIDS Vaccine Research Laboratories,Gage Moreno et al
EPI_ISL_436612,University of Wisconsin-Madison AIDS Vaccine Research Laboratories,University of Wisconsin-Madison AIDS Vaccine Research Laboratories,Gage Moreno et al
EPI_ISL_436613,University of Wisconsin-Madison AIDS Vaccine Research Laboratories,University of Wisconsin-Madison AIDS Vaccine Research Laboratories,Gage Moreno et al
EPI_ISL_421290,University of Wisconsin-Madison AIDS Vaccine Research Laboratories,University of Wisconsin-Madison AIDS Vaccine Research Laboratories,Gage Moreno et al
EPI_ISL_436614,University of Wisconsin-Madison AIDS Vaccine Research Laboratories,University of Wisconsin-Madison AIDS Vaccine Research Laboratories,Gage Moreno et al
EPI_ISL_436615,University of Wisconsin-Madison AIDS Vaccine Research Laboratories,University of Wisconsin-Madison AIDS Vaccine Research Laboratories,Gage Moreno et al
EPI_ISL_436616,University of Wisconsin-Madison AIDS Vaccine Research Laboratories,University of Wisconsin-Madison AIDS Vaccine Research Laboratories,Gage Moreno et al
EPI_ISL_436617,University of Wisconsin-Madison AIDS Vaccine Research Laboratories,University of Wisconsin-Madison AIDS Vaccine Research Laboratories,Gage Moreno et al
EPI_ISL_436618,University of Wisconsin-Madison AIDS Vaccine Research Laboratories,University of Wisconsin-Madison AIDS Vaccine Research Laboratories,Gage Moreno et al
EPI_ISL_436619,University of Wisconsin-Madison AIDS Vaccine Research Laboratories,University of Wisconsin-Madison AIDS Vaccine Research Laboratories,Gage Moreno et al
EPI_ISL_436620,University of Wisconsin-Madison AIDS Vaccine Research Laboratories,University of Wisconsin-Madison AIDS Vaccine Research Laboratories,Gage Moreno et al
EPI_ISL_436621,University of Wisconsin-Madison AIDS Vaccine Research Laboratories,University of Wisconsin-Madison AIDS Vaccine Research Laboratories,Gage Moreno et al
EPI_ISL_436622,University of Wisconsin-Madison AIDS Vaccine Research Laboratories,University of Wisconsin-Madison AIDS Vaccine Research Laboratories,Gage Moreno et al
EPI_ISL_436623,University of Wisconsin-Madison AIDS Vaccine Research Laboratories,University of Wisconsin-Madison AIDS Vaccine Research Laboratories,Gage Moreno et al
EPI_ISL_421291,University of Wisconsin-Madison AIDS Vaccine Research Laboratories,University of Wisconsin-Madison AIDS Vaccine Research Laboratories,Gage Moreno et al
EPI_ISL_436624,University of Wisconsin-Madison AIDS Vaccine Research Laboratories,University of Wisconsin-Madison AIDS Vaccine Research Laboratories,Gage Moreno et al
EPI_ISL_436625,University of Wisconsin-Madison AIDS Vaccine Research Laboratories,University of Wisconsin-Madison AIDS Vaccine Research Laboratories,Gage Moreno et al
EPI_ISL_436626,University of Wisconsin-Madison AIDS Vaccine Research Laboratories,University of Wisconsin-Madison AIDS Vaccine Research Laboratories,Gage Moreno et al
EPI_ISL_436627,University of Wisconsin-Madison AIDS Vaccine Research Laboratories,University of Wisconsin-Madison AIDS Vaccine Research Laboratories,Gage Moreno et al
EPI_ISL_436628,University of Wisconsin-Madison AIDS Vaccine Research Laboratories,University of Wisconsin-Madison AIDS Vaccine Research Laboratories,Gage Moreno et al
EPI_ISL_436629,University of Wisconsin-Madison AIDS Vaccine Research Laboratories,University of Wisconsin-Madison AIDS Vaccine Research Laboratories,Gage Moreno et al
EPI_ISL_436630,University of Wisconsin-Madison AIDS Vaccine Research Laboratories,University of Wisconsin-Madison AIDS Vaccine Research Laboratories,Gage Moreno et al
EPI_ISL_436631,University of Wisconsin-Madison AIDS Vaccine Research Laboratories,University of Wisconsin-Madison AIDS Vaccine Research Laboratories,Gage Moreno et al
EPI_ISL_436632,University of Wisconsin-Madison AIDS Vaccine Research Laboratories,University of Wisconsin-Madison AIDS Vaccine Research Laboratories,Gage Moreno et al
EPI_ISL_421292,University of Wisconsin-Madison AIDS Vaccine Research Laboratories,University of Wisconsin-Madison AIDS Vaccine Research Laboratories,Gage Moreno et al
EPI_ISL_436634,University of Wisconsin-Madison AIDS Vaccine Research Laboratories,University of Wisconsin-Madison AIDS Vaccine Research Laboratories,Gage Moreno et al
EPI_ISL_436635,University of Wisconsin-Madison AIDS Vaccine Research Laboratories,University of Wisconsin-Madison AIDS Vaccine Research Laboratories,Gage Moreno et al
EPI_ISL_436636,University of Wisconsin-Madison AIDS Vaccine Research Laboratories,University of Wisconsin-Madison AIDS Vaccine Research Laboratories,Gage Moreno et al
EPI_ISL_436637,University of Wisconsin-Madison AIDS Vaccine Research Laboratories,University of Wisconsin-Madison AIDS Vaccine Research Laboratories,Gage Moreno et al
EPI_ISL_436638,University of Wisconsin-Madison AIDS Vaccine Research Laboratories,University of Wisconsin-Madison AIDS Vaccine Research Laboratories,Gage Moreno et al
EPI_ISL_436639,University of Wisconsin-Madison AIDS Vaccine Research Laboratories,University of Wisconsin-Madison AIDS Vaccine Research Laboratories,Gage Moreno et al
EPI_ISL_436640,University of Wisconsin-Madison AIDS Vaccine Research Laboratories,University of Wisconsin-Madison AIDS Vaccine Research Laboratories,Gage Moreno et al
EPI_ISL_450702,University of Wisconsin-Madison AIDS Vaccine Research Laboratories,University of Wisconsin-Madison AIDS Vaccine Research Laboratories,Gage Moreno et al
EPI_ISL_421293,University of Wisconsin-Madison AIDS Vaccine Research Laboratories,University of Wisconsin-Madison AIDS Vaccine Research Laboratories,Gage Moreno et al
EPI_ISL_450705,University of Wisconsin-Madison AIDS Vaccine Research Laboratories,University of Wisconsin-Madison AIDS Vaccine Research Laboratories,Gage Moreno et al
EPI_ISL_450708,University of Wisconsin-Madison AIDS Vaccine Research Laboratories,University of Wisconsin-Madison AIDS Vaccine Research Laboratories,Gage Moreno et al
EPI_ISL_450710,University of Wisconsin-Madison AIDS Vaccine Research Laboratories,University of Wisconsin-Madison AIDS Vaccine Research Laboratories,Gage Moreno et al
EPI_ISL_450713,University of Wisconsin-Madison AIDS Vaccine Research Laboratories,University of Wisconsin-Madison AIDS Vaccine Research Laboratories,Gage Moreno et al
EPI_ISL_421294,University of Wisconsin-Madison AIDS Vaccine Research Laboratories,University of Wisconsin-Madison AIDS Vaccine Research Laboratories,Gage Moreno et al
EPI_ISL_450716,University of Wisconsin-Madison AIDS Vaccine Research Laboratories,University of Wisconsin-Madison AIDS Vaccine Research Laboratories,Gage Moreno et al
EPI_ISL_450721,University of Wisconsin-Madison AIDS Vaccine Research Laboratories,University of Wisconsin-Madison AIDS Vaccine Research Laboratories,Gage Moreno et al
EPI_ISL_421295,University of Wisconsin-Madison AIDS Vaccine Research Laboratories,University of Wisconsin-Madison AIDS Vaccine Research Laboratories,Gage Moreno et al
EPI_ISL_421296,University of Wisconsin-Madison AIDS Vaccine Research Laboratories,University of Wisconsin-Madison AIDS Vaccine Research Laboratories,Gage Moreno et al
EPI_ISL_421297,University of Wisconsin-Madison AIDS Vaccine Research Laboratories,University of Wisconsin-Madison AIDS Vaccine Research Laboratories,Gage Moreno et al
EPI_ISL_421298,University of Wisconsin-Madison AIDS Vaccine Research Laboratories,University of Wisconsin-Madison AIDS Vaccine Research Laboratories,Gage Moreno et al
EPI_ISL_421299,University of Wisconsin-Madison AIDS Vaccine Research Laboratories,University of Wisconsin-Madison AIDS Vaccine Research Laboratories,Gage Moreno et al
EPI_ISL_421300,University of Wisconsin-Madison AIDS Vaccine Research Laboratories,University of Wisconsin-Madison AIDS Vaccine Research Laboratories,Gage Moreno et al
EPI_ISL_421301,University of Wisconsin-Madison AIDS Vaccine Research Laboratories,University of Wisconsin-Madison AIDS Vaccine Research Laboratories,Gage Moreno et al
EPI_ISL_421302,University of Wisconsin-Madison AIDS Vaccine Research Laboratories,University of Wisconsin-Madison AIDS Vaccine Research Laboratories,Gage Moreno et al
EPI_ISL_421303,University of Wisconsin-Madison AIDS Vaccine Research Laboratories,University of Wisconsin-Madison AIDS Vaccine Research Laboratories,Gage Moreno et al
EPI_ISL_421304,University of Wisconsin-Madison AIDS Vaccine Research Laboratories,University of Wisconsin-Madison AIDS Vaccine Research Laboratories,Gage Moreno et al
EPI_ISL_421305,University of Wisconsin-Madison AIDS Vaccine Research Laboratories,University of Wisconsin-Madison AIDS Vaccine Research Laboratories,Gage Moreno et al
EPI_ISL_421306,University of Wisconsin-Madison AIDS Vaccine Research Laboratories,University of Wisconsin-Madison AIDS Vaccine Research Laboratories,Gage Moreno et al
EPI_ISL_421307,University of Wisconsin-Madison AIDS Vaccine Research Laboratories,University of Wisconsin-Madison AIDS Vaccine Research Laboratories,Gage Moreno et al
EPI_ISL_421308,University of Wisconsin-Madison AIDS Vaccine Research Laboratories,University of Wisconsin-Madison AIDS Vaccine Research Laboratories,Gage Moreno et al
EPI_ISL_421309,University of Wisconsin-Madison AIDS Vaccine Research Laboratories,University of Wisconsin-Madison AIDS Vaccine Research Laboratories,Gage Moreno et al
EPI_ISL_421310,University of Wisconsin-Madison AIDS Vaccine Research Laboratories,University of Wisconsin-Madison AIDS Vaccine Research Laboratories,Gage Moreno et al
EPI_ISL_421311,University of Wisconsin-Madison AIDS Vaccine Research Laboratories,University of Wisconsin-Madison AIDS Vaccine Research Laboratories,Gage Moreno et al
EPI_ISL_421312,University of Wisconsin-Madison AIDS Vaccine Research Laboratories,University of Wisconsin-Madison AIDS Vaccine Research Laboratories,Gage Moreno et al
EPI_ISL_421313,University of Wisconsin-Madison AIDS Vaccine Research Laboratories,University of Wisconsin-Madison AIDS Vaccine Research Laboratories,Gage Moreno et al
EPI_ISL_421314,University of Wisconsin-Madison AIDS Vaccine Research Laboratories,University of Wisconsin-Madison AIDS Vaccine Research Laboratories,Gage Moreno et al
EPI_ISL_421315,University of Wisconsin-Madison AIDS Vaccine Research Laboratories,University of Wisconsin-Madison AIDS Vaccine Research Laboratories,Gage Moreno et al
EPI_ISL_421316,University of Wisconsin-Madison AIDS Vaccine Research Laboratories,University of Wisconsin-Madison AIDS Vaccine Research Laboratories,Gage Moreno et al
EPI_ISL_421317,University of Wisconsin-Madison AIDS Vaccine Research Laboratories,University of Wisconsin-Madison AIDS Vaccine Research Laboratories,Gage Moreno et al
EPI_ISL_421318,University of Wisconsin-Madison AIDS Vaccine Research Laboratories,University of Wisconsin-Madison AIDS Vaccine Research Laboratories,Gage Moreno et al
EPI_ISL_421319,University of Wisconsin-Madison AIDS Vaccine Research Laboratories,University of Wisconsin-Madison AIDS Vaccine Research Laboratories,Gage Moreno et al
EPI_ISL_421320,University of Wisconsin-Madison AIDS Vaccine Research Laboratories,University of Wisconsin-Madison AIDS Vaccine Research Laboratories,Gage Moreno et al
EPI_ISL_421321,University of Wisconsin-Madison AIDS Vaccine Research Laboratories,University of Wisconsin-Madison AIDS Vaccine Research Laboratories,Gage Moreno et al
EPI_ISL_421322,University of Wisconsin-Madison AIDS Vaccine Research Laboratories,University of Wisconsin-Madison AIDS Vaccine Research Laboratories,Gage Moreno et al
EPI_ISL_421323,University of Wisconsin-Madison AIDS Vaccine Research Laboratories,University of Wisconsin-Madison AIDS Vaccine Research Laboratories,Gage Moreno et al
EPI_ISL_421324,University of Wisconsin-Madison AIDS Vaccine Research Laboratories,University of Wisconsin-Madison AIDS Vaccine Research Laboratories,Gage Moreno et al
EPI_ISL_421325,University of Wisconsin-Madison AIDS Vaccine Research Laboratories,University of Wisconsin-Madison AIDS Vaccine Research Laboratories,Gage Moreno et al
EPI_ISL_421326,University of Wisconsin-Madison AIDS Vaccine Research Laboratories,University of Wisconsin-Madison AIDS Vaccine Research Laboratories,Gage Moreno et al
EPI_ISL_421327,University of Wisconsin-Madison AIDS Vaccine Research Laboratories,University of Wisconsin-Madison AIDS Vaccine Research Laboratories,Gage Moreno et al
EPI_ISL_421328,University of Wisconsin-Madison AIDS Vaccine Research Laboratories,University of Wisconsin-Madison AIDS Vaccine Research Laboratories,Gage Moreno et al
EPI_ISL_421329,University of Wisconsin-Madison AIDS Vaccine Research Laboratories,University of Wisconsin-Madison AIDS Vaccine Research Laboratories,Gage Moreno et al
EPI_ISL_421330,University of Wisconsin-Madison AIDS Vaccine Research Laboratories,University of Wisconsin-Madison AIDS Vaccine Research Laboratories,Gage Moreno et al
EPI_ISL_421331,University of Wisconsin-Madison AIDS Vaccine Research Laboratories,University of Wisconsin-Madison AIDS Vaccine Research Laboratories,Gage Moreno et al
EPI_ISL_421332,University of Wisconsin-Madison AIDS Vaccine Research Laboratories,University of Wisconsin-Madison AIDS Vaccine Research Laboratories,Gage Moreno et al
EPI_ISL_421333,University of Wisconsin-Madison AIDS Vaccine Research Laboratories,University of Wisconsin-Madison AIDS Vaccine Research Laboratories,Gage Moreno et al
EPI_ISL_421335,University of Wisconsin-Madison AIDS Vaccine Research Laboratories,University of Wisconsin-Madison AIDS Vaccine Research Laboratories,Gage Moreno et al
EPI_ISL_421336,University of Wisconsin-Madison AIDS Vaccine Research Laboratories,University of Wisconsin-Madison AIDS Vaccine Research Laboratories,Gage Moreno et al
EPI_ISL_421338,University of Wisconsin-Madison AIDS Vaccine Research Laboratories,University of Wisconsin-Madison AIDS Vaccine Research Laboratories,Gage Moreno et al
EPI_ISL_421339,University of Wisconsin-Madison AIDS Vaccine Research Laboratories,University of Wisconsin-Madison AIDS Vaccine Research Laboratories,Gage Moreno et al
EPI_ISL_421340,University of Wisconsin-Madison AIDS Vaccine Research Laboratories,University of Wisconsin-Madison AIDS Vaccine Research Laboratories,Gage Moreno et al
EPI_ISL_421341,University of Wisconsin-Madison AIDS Vaccine Research Laboratories,University of Wisconsin-Madison AIDS Vaccine Research Laboratories,Gage Moreno et al
EPI_ISL_421342,University of Wisconsin-Madison AIDS Vaccine Research Laboratories,University of Wisconsin-Madison AIDS Vaccine Research Laboratories,Gage Moreno et al
EPI_ISL_421343,University of Wisconsin-Madison AIDS Vaccine Research Laboratories,University of Wisconsin-Madison AIDS Vaccine Research Laboratories,Gage Moreno et al
EPI_ISL_425142,University of Wisconsin-Madison AIDS Vaccine Research Laboratories,University of Wisconsin-Madison AIDS Vaccine Research Laboratories,Gage Moreno et al
EPI_ISL_425143,University of Wisconsin-Madison AIDS Vaccine Research Laboratories,University of Wisconsin-Madison AIDS Vaccine Research Laboratories,Gage Moreno et al
EPI_ISL_425144,University of Wisconsin-Madison AIDS Vaccine Research Laboratories,University of Wisconsin-Madison AIDS Vaccine Research Laboratories,Gage Moreno et al
EPI_ISL_425145,University of Wisconsin-Madison AIDS Vaccine Research Laboratories,University of Wisconsin-Madison AIDS Vaccine Research Laboratories,Gage Moreno et al
EPI_ISL_425146,University of Wisconsin-Madison AIDS Vaccine Research Laboratories,University of Wisconsin-Madison AIDS Vaccine Research Laboratories,Gage Moreno et al
EPI_ISL_425147,University of Wisconsin-Madison AIDS Vaccine Research Laboratories,University of Wisconsin-Madison AIDS Vaccine Research Laboratories,Gage Moreno et al
EPI_ISL_425148,University of Wisconsin-Madison AIDS Vaccine Research Laboratories,University of Wisconsin-Madison AIDS Vaccine Research Laboratories,Gage Moreno et al
EPI_ISL_425149,University of Wisconsin-Madison AIDS Vaccine Research Laboratories,University of Wisconsin-Madison AIDS Vaccine Research Laboratories,Gage Moreno et al
EPI_ISL_425150,University of Wisconsin-Madison AIDS Vaccine Research Laboratories,University of Wisconsin-Madison AIDS Vaccine Research Laboratories,Gage Moreno et al
EPI_ISL_425151,University of Wisconsin-Madison AIDS Vaccine Research Laboratories,University of Wisconsin-Madison AIDS Vaccine Research Laboratories,Gage Moreno et al
EPI_ISL_425152,University of Wisconsin-Madison AIDS Vaccine Research Laboratories,University of Wisconsin-Madison AIDS Vaccine Research Laboratories,Gage Moreno et al
EPI_ISL_425153,University of Wisconsin-Madison AIDS Vaccine Research Laboratories,University of Wisconsin-Madison AIDS Vaccine Research Laboratories,Gage Moreno et al
EPI_ISL_425154,University of Wisconsin-Madison AIDS Vaccine Research Laboratories,University of Wisconsin-Madison AIDS Vaccine Research Laboratories,Gage Moreno et al
EPI_ISL_425155,University of Wisconsin-Madison AIDS Vaccine Research Laboratories,University of Wisconsin-Madison AIDS Vaccine Research Laboratories,Gage Moreno et al
EPI_ISL_425156,University of Wisconsin-Madison AIDS Vaccine Research Laboratories,University of Wisconsin-Madison AIDS Vaccine Research Laboratories,Gage Moreno et al
EPI_ISL_470540,Wisconsin State Laboratory of Hygiene Communicable Disease Division,Wisconsin State Laboratory of Hygiene Communicable Disease Division,Kelsey R Florek et al
EPI_ISL_471178,Wisconsin State Laboratory of Hygiene Communicable Disease Division,Wisconsin State Laboratory of Hygiene Communicable Disease Division,Kelsey R. Florek et al
EPI_ISL_471179,Wisconsin State Laboratory of Hygiene Communicable Disease Division,Wisconsin State Laboratory of Hygiene Communicable Disease Division,Kelsey R. Florek et al
EPI_ISL_471180,Wisconsin State Laboratory of Hygiene Communicable Disease Division,Wisconsin State Laboratory of Hygiene Communicable Disease Division,Kelsey R. Florek et al
EPI_ISL_471181,Wisconsin State Laboratory of Hygiene Communicable Disease Division,Wisconsin State Laboratory of Hygiene Communicable Disease Division,Kelsey R. Florek et al
EPI_ISL_471182,Wisconsin State Laboratory of Hygiene Communicable Disease Division,Wisconsin State Laboratory of Hygiene Communicable Disease Division,Kelsey R. Florek et al
EPI_ISL_471183,Wisconsin State Laboratory of Hygiene Communicable Disease Division,Wisconsin State Laboratory of Hygiene Communicable Disease Division,Kelsey R. Florek et al
EPI_ISL_471184,Wisconsin State Laboratory of Hygiene Communicable Disease Division,Wisconsin State Laboratory of Hygiene Communicable Disease Division,Kelsey R. Florek et al
EPI_ISL_471185,Wisconsin State Laboratory of Hygiene Communicable Disease Division,Wisconsin State Laboratory of Hygiene Communicable Disease Division,Kelsey R. Florek et al
EPI_ISL_471186,Wisconsin State Laboratory of Hygiene Communicable Disease Division,Wisconsin State Laboratory of Hygiene Communicable Disease Division,Kelsey R. Florek et al
EPI_ISL_471187,Wisconsin State Laboratory of Hygiene Communicable Disease Division,Wisconsin State Laboratory of Hygiene Communicable Disease Division,Kelsey R. Florek et al
EPI_ISL_471188,Wisconsin State Laboratory of Hygiene Communicable Disease Division,Wisconsin State Laboratory of Hygiene Communicable Disease Division,Kelsey R. Florek et al
EPI_ISL_471189,Wisconsin State Laboratory of Hygiene Communicable Disease Division,Wisconsin State Laboratory of Hygiene Communicable Disease Division,Kelsey R. Florek et al
EPI_ISL_471190,Wisconsin State Laboratory of Hygiene Communicable Disease Division,Wisconsin State Laboratory of Hygiene Communicable Disease Division,Kelsey R. Florek et al
EPI_ISL_471191,Wisconsin State Laboratory of Hygiene Communicable Disease Division,Wisconsin State Laboratory of Hygiene Communicable Disease Division,Kelsey R. Florek et al
EPI_ISL_471192,Wisconsin State Laboratory of Hygiene Communicable Disease Division,Wisconsin State Laboratory of Hygiene Communicable Disease Division,Kelsey R. Florek et al
EPI_ISL_471193,Wisconsin State Laboratory of Hygiene Communicable Disease Division,Wisconsin State Laboratory of Hygiene Communicable Disease Division,Kelsey R. Florek et al
EPI_ISL_471194,Wisconsin State Laboratory of Hygiene Communicable Disease Division,Wisconsin State Laboratory of Hygiene Communicable Disease Division,Kelsey R. Florek et al
EPI_ISL_471195,Wisconsin State Laboratory of Hygiene Communicable Disease Division,Wisconsin State Laboratory of Hygiene Communicable Disease Division,Kelsey R. Florek et al
EPI_ISL_471196,Wisconsin State Laboratory of Hygiene Communicable Disease Division,Wisconsin State Laboratory of Hygiene Communicable Disease Division,Kelsey R. Florek et al
EPI_ISL_471197,Wisconsin State Laboratory of Hygiene Communicable Disease Division,Wisconsin State Laboratory of Hygiene Communicable Disease Division,Kelsey R. Florek et al
EPI_ISL_471198,Wisconsin State Laboratory of Hygiene Communicable Disease Division,Wisconsin State Laboratory of Hygiene Communicable Disease Division,Kelsey R. Florek et al
EPI_ISL_471199,Wisconsin State Laboratory of Hygiene Communicable Disease Division,Wisconsin State Laboratory of Hygiene Communicable Disease Division,Kelsey R. Florek et al
EPI_ISL_471200,Wisconsin State Laboratory of Hygiene Communicable Disease Division,Wisconsin State Laboratory of Hygiene Communicable Disease Division,Kelsey R. Florek et al
EPI_ISL_471201,Wisconsin State Laboratory of Hygiene Communicable Disease Division,Wisconsin State Laboratory of Hygiene Communicable Disease Division,Kelsey R. Florek et al
EPI_ISL_471202,Wisconsin State Laboratory of Hygiene Communicable Disease Division,Wisconsin State Laboratory of Hygiene Communicable Disease Division,Kelsey R. Florek et al
EPI_ISL_471203,Wisconsin State Laboratory of Hygiene Communicable Disease Division,Wisconsin State Laboratory of Hygiene Communicable Disease Division,Kelsey R. Florek et al
EPI_ISL_471204,Wisconsin State Laboratory of Hygiene Communicable Disease Division,Wisconsin State Laboratory of Hygiene Communicable Disease Division,Kelsey R. Florek et al
EPI_ISL_471205,Wisconsin State Laboratory of Hygiene Communicable Disease Division,Wisconsin State Laboratory of Hygiene Communicable Disease Division,Kelsey R. Florek et al
EPI_ISL_471206,Wisconsin State Laboratory of Hygiene Communicable Disease Division,Wisconsin State Laboratory of Hygiene Communicable Disease Division,Kelsey R. Florek et al
EPI_ISL_471207,Wisconsin State Laboratory of Hygiene Communicable Disease Division,Wisconsin State Laboratory of Hygiene Communicable Disease Division,Kelsey R. Florek et al
EPI_ISL_471208,Wisconsin State Laboratory of Hygiene Communicable Disease Division,Wisconsin State Laboratory of Hygiene Communicable Disease Division,Kelsey R. Florek et al
EPI_ISL_471209,Wisconsin State Laboratory of Hygiene Communicable Disease Division,Wisconsin State Laboratory of Hygiene Communicable Disease Division,Kelsey R. Florek et al
EPI_ISL_471210,Wisconsin State Laboratory of Hygiene Communicable Disease Division,Wisconsin State Laboratory of Hygiene Communicable Disease Division,Kelsey R. Florek et al
EPI_ISL_471211,Wisconsin State Laboratory of Hygiene Communicable Disease Division,Wisconsin State Laboratory of Hygiene Communicable Disease Division,Kelsey R. Florek et al
EPI_ISL_471212,Wisconsin State Laboratory of Hygiene Communicable Disease Division,Wisconsin State Laboratory of Hygiene Communicable Disease Division,Kelsey R. Florek et al
EPI_ISL_471213,Wisconsin State Laboratory of Hygiene Communicable Disease Division,Wisconsin State Laboratory of Hygiene Communicable Disease Division,Kelsey R. Florek et al
EPI_ISL_471214,Wisconsin State Laboratory of Hygiene Communicable Disease Division,Wisconsin State Laboratory of Hygiene Communicable Disease Division,Kelsey R. Florek et al
EPI_ISL_471215,Wisconsin State Laboratory of Hygiene Communicable Disease Division,Wisconsin State Laboratory of Hygiene Communicable Disease Division,Kelsey R. Florek et al
EPI_ISL_471216,Wisconsin State Laboratory of Hygiene Communicable Disease Division,Wisconsin State Laboratory of Hygiene Communicable Disease Division,Kelsey R. Florek et al
EPI_ISL_471217,Wisconsin State Laboratory of Hygiene Communicable Disease Division,Wisconsin State Laboratory of Hygiene Communicable Disease Division,Kelsey R. Florek et al
EPI_ISL_471218,Wisconsin State Laboratory of Hygiene Communicable Disease Division,Wisconsin State Laboratory of Hygiene Communicable Disease Division,Kelsey R. Florek et al
EPI_ISL_471219,Wisconsin State Laboratory of Hygiene Communicable Disease Division,Wisconsin State Laboratory of Hygiene Communicable Disease Division,Kelsey R. Florek et al
EPI_ISL_471220,Wisconsin State Laboratory of Hygiene Communicable Disease Division,Wisconsin State Laboratory of Hygiene Communicable Disease Division,Kelsey R. Florek et al
EPI_ISL_471221,Wisconsin State Laboratory of Hygiene Communicable Disease Division,Wisconsin State Laboratory of Hygiene Communicable Disease Division,Kelsey R. Florek et al
EPI_ISL_471222,Wisconsin State Laboratory of Hygiene Communicable Disease Division,Wisconsin State Laboratory of Hygiene Communicable Disease Division,Kelsey R. Florek et al
EPI_ISL_471223,Wisconsin State Laboratory of Hygiene Communicable Disease Division,Wisconsin State Laboratory of Hygiene Communicable Disease Division,Kelsey R. Florek et al
EPI_ISL_471224,Wisconsin State Laboratory of Hygiene Communicable Disease Division,Wisconsin State Laboratory of Hygiene Communicable Disease Division,Kelsey R. Florek et al
EPI_ISL_471225,Wisconsin State Laboratory of Hygiene Communicable Disease Division,Wisconsin State Laboratory of Hygiene Communicable Disease Division,Kelsey R. Florek et al
EPI_ISL_471226,Wisconsin State Laboratory of Hygiene Communicable Disease Division,Wisconsin State Laboratory of Hygiene Communicable Disease Division,Kelsey R. Florek et al
EPI_ISL_471227,Wisconsin State Laboratory of Hygiene Communicable Disease Division,Wisconsin State Laboratory of Hygiene Communicable Disease Division,Kelsey R. Florek et al
EPI_ISL_471228,Wisconsin State Laboratory of Hygiene Communicable Disease Division,Wisconsin State Laboratory of Hygiene Communicable Disease Division,Kelsey R. Florek et al
EPI_ISL_471229,Wisconsin State Laboratory of Hygiene Communicable Disease Division,Wisconsin State Laboratory of Hygiene Communicable Disease Division,Kelsey R. Florek et al
EPI_ISL_471230,Wisconsin State Laboratory of Hygiene Communicable Disease Division,Wisconsin State Laboratory of Hygiene Communicable Disease Division,Kelsey R. Florek et al
EPI_ISL_471231,Wisconsin State Laboratory of Hygiene Communicable Disease Division,Wisconsin State Laboratory of Hygiene Communicable Disease Division,Kelsey R. Florek et al
EPI_ISL_471232,Wisconsin State Laboratory of Hygiene Communicable Disease Division,Wisconsin State Laboratory of Hygiene Communicable Disease Division,Kelsey R. Florek et al
EPI_ISL_471233,Wisconsin State Laboratory of Hygiene Communicable Disease Division,Wisconsin State Laboratory of Hygiene Communicable Disease Division,Kelsey R. Florek et al
EPI_ISL_471234,Wisconsin State Laboratory of Hygiene Communicable Disease Division,Wisconsin State Laboratory of Hygiene Communicable Disease Division,Kelsey R. Florek et al
EPI_ISL_471235,Wisconsin State Laboratory of Hygiene Communicable Disease Division,Wisconsin State Laboratory of Hygiene Communicable Disease Division,Kelsey R. Florek et al
EPI_ISL_471236,Wisconsin State Laboratory of Hygiene Communicable Disease Division,Wisconsin State Laboratory of Hygiene Communicable Disease Division,Kelsey R. Florek et al
EPI_ISL_471237,Wisconsin State Laboratory of Hygiene Communicable Disease Division,Wisconsin State Laboratory of Hygiene Communicable Disease Division,Kelsey R. Florek et al
EPI_ISL_471238,Wisconsin State Laboratory of Hygiene Communicable Disease Division,Wisconsin State Laboratory of Hygiene Communicable Disease Division,Kelsey R. Florek et al
EPI_ISL_471239,Wisconsin State Laboratory of Hygiene Communicable Disease Division,Wisconsin State Laboratory of Hygiene Communicable Disease Division,Kelsey R. Florek et al
EPI_ISL_471240,Wisconsin State Laboratory of Hygiene Communicable Disease Division,Wisconsin State Laboratory of Hygiene Communicable Disease Division,Kelsey R. Florek et al
EPI_ISL_471241,Wisconsin State Laboratory of Hygiene Communicable Disease Division,Wisconsin State Laboratory of Hygiene Communicable Disease Division,Kelsey R. Florek et al
EPI_ISL_471242,Wisconsin State Laboratory of Hygiene Communicable Disease Division,Wisconsin State Laboratory of Hygiene Communicable Disease Division,Kelsey R. Florek et al
EPI_ISL_471243,Wisconsin State Laboratory of Hygiene Communicable Disease Division,Wisconsin State Laboratory of Hygiene Communicable Disease Division,Kelsey R. Florek et al
EPI_ISL_471244,Wisconsin State Laboratory of Hygiene Communicable Disease Division,Wisconsin State Laboratory of Hygiene Communicable Disease Division,Kelsey R. Florek et al
EPI_ISL_471245,Wisconsin State Laboratory of Hygiene Communicable Disease Division,Wisconsin State Laboratory of Hygiene Communicable Disease Division,Kelsey R. Florek et al
EPI_ISL_471246,Wisconsin State Laboratory of Hygiene Communicable Disease Division,Wisconsin State Laboratory of Hygiene Communicable Disease Division,Kelsey R. Florek et al
EPI_ISL_471247,Wisconsin State Laboratory of Hygiene Communicable Disease Division,Wisconsin State Laboratory of Hygiene Communicable Disease Division,Kelsey R. Florek et al
EPI_ISL_471248,Wisconsin State Laboratory of Hygiene Communicable Disease Division,Wisconsin State Laboratory of Hygiene Communicable Disease Division,Kelsey R. Florek et al
EPI_ISL_471249,Wisconsin State Laboratory of Hygiene Communicable Disease Division,Wisconsin State Laboratory of Hygiene Communicable Disease Division,Kelsey R. Florek et al
EPI_ISL_471250,Wisconsin State Laboratory of Hygiene Communicable Disease Division,Wisconsin State Laboratory of Hygiene Communicable Disease Division,Kelsey R. Florek et al
EPI_ISL_471251,Wisconsin State Laboratory of Hygiene Communicable Disease Division,Wisconsin State Laboratory of Hygiene Communicable Disease Division,Kelsey R. Florek et al
EPI_ISL_471252,Wisconsin State Laboratory of Hygiene Communicable Disease Division,Wisconsin State Laboratory of Hygiene Communicable Disease Division,Kelsey R. Florek et al
EPI_ISL_471253,Wisconsin State Laboratory of Hygiene Communicable Disease Division,Wisconsin State Laboratory of Hygiene Communicable Disease Division,Kelsey R. Florek et al
EPI_ISL_471254,Wisconsin State Laboratory of Hygiene Communicable Disease Division,Wisconsin State Laboratory of Hygiene Communicable Disease Division,Kelsey R. Florek et al
EPI_ISL_471255,Wisconsin State Laboratory of Hygiene Communicable Disease Division,Wisconsin State Laboratory of Hygiene Communicable Disease Division,Kelsey R. Florek et al
EPI_ISL_471256,Wisconsin State Laboratory of Hygiene Communicable Disease Division,Wisconsin State Laboratory of Hygiene Communicable Disease Division,Kelsey R. Florek et al
EPI_ISL_471257,Wisconsin State Laboratory of Hygiene Communicable Disease Division,Wisconsin State Laboratory of Hygiene Communicable Disease Division,Kelsey R. Florek et al
EPI_ISL_471258,Wisconsin State Laboratory of Hygiene Communicable Disease Division,Wisconsin State Laboratory of Hygiene Communicable Disease Division,Kelsey R. Florek et al
EPI_ISL_471260,Wisconsin State Laboratory of Hygiene Communicable Disease Division,Wisconsin State Laboratory of Hygiene Communicable Disease Division,Kelsey R. Florek et al
EPI_ISL_471261,Wisconsin State Laboratory of Hygiene Communicable Disease Division,Wisconsin State Laboratory of Hygiene Communicable Disease Division,Kelsey R. Florek et al
EPI_ISL_471262,Wisconsin State Laboratory of Hygiene Communicable Disease Division,Wisconsin State Laboratory of Hygiene Communicable Disease Division,Kelsey R. Florek et al
EPI_ISL_471263,Wisconsin State Laboratory of Hygiene Communicable Disease Division,Wisconsin State Laboratory of Hygiene Communicable Disease Division,Kelsey R. Florek et al
EPI_ISL_471264,Wisconsin State Laboratory of Hygiene Communicable Disease Division,Wisconsin State Laboratory of Hygiene Communicable Disease Division,Kelsey R. Florek et al
EPI_ISL_471265,Wisconsin State Laboratory of Hygiene Communicable Disease Division,Wisconsin State Laboratory of Hygiene Communicable Disease Division,Kelsey R. Florek et al
EPI_ISL_471266,Wisconsin State Laboratory of Hygiene Communicable Disease Division,Wisconsin State Laboratory of Hygiene Communicable Disease Division,Kelsey R. Florek et al
EPI_ISL_408670,Wisconsin Department of Health Services,"Pathogen Discovery, Respiratory Viruses Branch, Division of Viral Diseases, Centers for Disease Control and Prevention",Jing Zhang et al
EPI_ISL_462914,Wyoming Public Health Laboratory,"Center for Global Health, University of New Mexico Health Sciences Center",Daryl Domman et al
EPI_ISL_462915,Wyoming Public Health Laboratory,"Center for Global Health, University of New Mexico Health Sciences Center",Daryl Domman et al
EPI_ISL_462917,Wyoming Public Health Laboratory,"Center for Global Health, University of New Mexico Health Sciences Center",Daryl Domman et al
EPI_ISL_462918,Wyoming Public Health Laboratory,"Center for Global Health, University of New Mexico Health Sciences Center",Daryl Domman et al
EPI_ISL_462919,Wyoming Public Health Laboratory,"Center for Global Health, University of New Mexico Health Sciences Center",Daryl Domman et al
EPI_ISL_462921,Wyoming Public Health Laboratory,"Center for Global Health, University of New Mexico Health Sciences Center",Daryl Domman et al
EPI_ISL_462922,Wyoming Public Health Laboratory,"Center for Global Health, University of New Mexico Health Sciences Center",Daryl Domman et al
EPI_ISL_462924,Wyoming Public Health Laboratory,"Center for Global Health, University of New Mexico Health Sciences Center",Daryl Domman et al
EPI_ISL_462925,Wyoming Public Health Laboratory,"Center for Global Health, University of New Mexico Health Sciences Center",Daryl Domman et al
EPI_ISL_462926,Wyoming Public Health Laboratory,"Center for Global Health, University of New Mexico Health Sciences Center",Daryl Domman et al
EPI_ISL_462927,Wyoming Public Health Laboratory,"Center for Global Health, University of New Mexico Health Sciences Center",Daryl Domman et al
EPI_ISL_462929,Wyoming Public Health Laboratory,"Center for Global Health, University of New Mexico Health Sciences Center",Daryl Domman et al
EPI_ISL_462930,Wyoming Public Health Laboratory,"Center for Global Health, University of New Mexico Health Sciences Center",Daryl Domman et al
EPI_ISL_462932,Wyoming Public Health Laboratory,"Center for Global Health, University of New Mexico Health Sciences Center",Daryl Domman et al
EPI_ISL_462933,Wyoming Public Health Laboratory,"Center for Global Health, University of New Mexico Health Sciences Center",Daryl Domman et al
EPI_ISL_462935,Wyoming Public Health Laboratory,"Center for Global Health, University of New Mexico Health Sciences Center",Daryl Domman et al
EPI_ISL_462936,Wyoming Public Health Laboratory,"Center for Global Health, University of New Mexico Health Sciences Center",Daryl Domman et al
EPI_ISL_462939,Wyoming Public Health Laboratory,"Center for Global Health, University of New Mexico Health Sciences Center",Daryl Domman et al
EPI_ISL_462940,Wyoming Public Health Laboratory,"Center for Global Health, University of New Mexico Health Sciences Center",Daryl Domman et al
EPI_ISL_462941,Wyoming Public Health Laboratory,"Center for Global Health, University of New Mexico Health Sciences Center",Daryl Domman et al
EPI_ISL_462943,Wyoming Public Health Laboratory,"Center for Global Health, University of New Mexico Health Sciences Center",Daryl Domman et al
EPI_ISL_462944,Wyoming Public Health Laboratory,"Center for Global Health, University of New Mexico Health Sciences Center",Daryl Domman et al
EPI_ISL_462945,Wyoming Public Health Laboratory,"Center for Global Health, University of New Mexico Health Sciences Center",Daryl Domman et al
EPI_ISL_462947,Wyoming Public Health Laboratory,"Center for Global Health, University of New Mexico Health Sciences Center",Daryl Domman et al
EPI_ISL_462948,Wyoming Public Health Laboratory,"Center for Global Health, University of New Mexico Health Sciences Center",Daryl Domman et al
EPI_ISL_462949,Wyoming Public Health Laboratory,"Center for Global Health, University of New Mexico Health Sciences Center",Daryl Domman et al
EPI_ISL_462950,Wyoming Public Health Laboratory,"Center for Global Health, University of New Mexico Health Sciences Center",Daryl Domman et al
EPI_ISL_462951,Wyoming Public Health Laboratory,"Center for Global Health, University of New Mexico Health Sciences Center",Daryl Domman et al
EPI_ISL_462952,Wyoming Public Health Laboratory,"Center for Global Health, University of New Mexico Health Sciences Center",Daryl Domman et al
EPI_ISL_462953,Wyoming Public Health Laboratory,"Center for Global Health, University of New Mexico Health Sciences Center",Daryl Domman et al
EPI_ISL_462955,Wyoming Public Health Laboratory,"Center for Global Health, University of New Mexico Health Sciences Center",Daryl Domman et al
EPI_ISL_462956,Wyoming Public Health Laboratory,"Center for Global Health, University of New Mexico Health Sciences Center",Daryl Domman et al
EPI_ISL_462957,Wyoming Public Health Laboratory,"Center for Global Health, University of New Mexico Health Sciences Center",Daryl Domman et al
EPI_ISL_462958,Wyoming Public Health Laboratory,"Center for Global Health, University of New Mexico Health Sciences Center",Daryl Domman et al
EPI_ISL_462959,Wyoming Public Health Laboratory,"Center for Global Health, University of New Mexico Health Sciences Center",Daryl Domman et al
EPI_ISL_462961,Wyoming Public Health Laboratory,"Center for Global Health, University of New Mexico Health Sciences Center",Daryl Domman et al
EPI_ISL_462963,Wyoming Public Health Laboratory,"Center for Global Health, University of New Mexico Health Sciences Center",Daryl Domman et al
EPI_ISL_462964,Wyoming Public Health Laboratory,"Center for Global Health, University of New Mexico Health Sciences Center",Daryl Domman et al
EPI_ISL_462965,Wyoming Public Health Laboratory,"Center for Global Health, University of New Mexico Health Sciences Center",Daryl Domman et al
EPI_ISL_462966,Wyoming Public Health Laboratory,"Center for Global Health, University of New Mexico Health Sciences Center",Daryl Domman et al
EPI_ISL_462967,Wyoming Public Health Laboratory,"Center for Global Health, University of New Mexico Health Sciences Center",Daryl Domman et al
EPI_ISL_462968,Wyoming Public Health Laboratory,"Center for Global Health, University of New Mexico Health Sciences Center",Daryl Domman et al
EPI_ISL_462969,Wyoming Public Health Laboratory,"Center for Global Health, University of New Mexico Health Sciences Center",Daryl Domman et al
EPI_ISL_462971,Wyoming Public Health Laboratory,"Center for Global Health, University of New Mexico Health Sciences Center",Daryl Domman et al
EPI_ISL_462973,Wyoming Public Health Laboratory,"Center for Global Health, University of New Mexico Health Sciences Center",Daryl Domman et al
EPI_ISL_462975,Wyoming Public Health Laboratory,"Center for Global Health, University of New Mexico Health Sciences Center",Daryl Domman et al
EPI_ISL_462976,Wyoming Public Health Laboratory,"Center for Global Health, University of New Mexico Health Sciences Center",Daryl Domman et al
EPI_ISL_462977,Wyoming Public Health Laboratory,"Center for Global Health, University of New Mexico Health Sciences Center",Daryl Domman et al
EPI_ISL_462979,Wyoming Public Health Laboratory,"Center for Global Health, University of New Mexico Health Sciences Center",Daryl Domman et al
EPI_ISL_462980,Wyoming Public Health Laboratory,"Center for Global Health, University of New Mexico Health Sciences Center",Daryl Domman et al
EPI_ISL_462982,Wyoming Public Health Laboratory,"Center for Global Health, University of New Mexico Health Sciences Center",Daryl Domman et al
EPI_ISL_462983,Wyoming Public Health Laboratory,"Center for Global Health, University of New Mexico Health Sciences Center",Daryl Domman et al
EPI_ISL_462987,Wyoming Public Health Laboratory,"Center for Global Health, University of New Mexico Health Sciences Center",Daryl Domman et al
EPI_ISL_462988,Wyoming Public Health Laboratory,"Center for Global Health, University of New Mexico Health Sciences Center",Daryl Domman et al
EPI_ISL_421272,Wyoming Public Health Laboratory,"Center for Global Health, University of New Mexico Health Sciences Center",Daryl Domman et al
EPI_ISL_421346,Wyoming Public Health Laboratory,"Center for Global Health, University of New Mexico Health Sciences Center",Daryl Domman et al
EPI_ISL_421347,Wyoming Public Health Laboratory,"Center for Global Health, University of New Mexico Health Sciences Center",Daryl Domman et al
EPI_ISL_421543,Wyoming Public Health Laboratory,"Center for Global Health, University of New Mexico Health Sciences Center",Daryl Domman et al
EPI_ISL_421544,Wyoming Public Health Laboratory,"Center for Global Health, University of New Mexico Health Sciences Center",Daryl Domman et al
EPI_ISL_421545,Wyoming Public Health Laboratory,"Center for Global Health, University of New Mexico Health Sciences Center",Daryl Domman et al
EPI_ISL_421547,Wyoming Public Health Laboratory,"Center for Global Health, University of New Mexico Health Sciences Center",Daryl Domman et al
EPI_ISL_421548,Wyoming Public Health Laboratory,"Center for Global Health, University of New Mexico Health Sciences Center",Daryl Domman et al
EPI_ISL_421549,Wyoming Public Health Laboratory,"Center for Global Health, University of New Mexico Health Sciences Center",Daryl Domman et al
EPI_ISL_421550,Wyoming Public Health Laboratory,"Center for Global Health, University of New Mexico Health Sciences Center",Daryl Domman et al
EPI_ISL_421551,Wyoming Public Health Laboratory,"Center for Global Health, University of New Mexico Health Sciences Center",Daryl Domman et al
EPI_ISL_421552,Wyoming Public Health Laboratory,"Center for Global Health, University of New Mexico Health Sciences Center",Daryl Domman et al
EPI_ISL_421553,Wyoming Public Health Laboratory,"Center for Global Health, University of New Mexico Health Sciences Center",Daryl Domman et al
EPI_ISL_451183,Uganda Virus Research Institute,MRC/UVRI & LSHTM Uganda Research Unit,Dan Lule Bugembe et al
EPI_ISL_451184,Uganda Virus Research Institute,MRC/UVRI & LSHTM Uganda Research Unit,Dan Lule Bugembe et al
EPI_ISL_451185,Uganda Virus Research Institute,MRC/UVRI & LSHTM Uganda Research Unit,Dan Lule Bugembe et al
EPI_ISL_451186,Uganda Virus Research Institute,MRC/UVRI & LSHTM Uganda Research Unit,Dan Lule Bugembe et al
EPI_ISL_451187,Uganda Virus Research Institute,MRC/UVRI & LSHTM Uganda Research Unit,Dan Lule Bugembe et al
EPI_ISL_451188,Uganda Virus Research Institute,MRC/UVRI & LSHTM Uganda Research Unit,Dan Lule Bugembe et al
EPI_ISL_451189,Uganda Virus Research Institute,MRC/UVRI & LSHTM Uganda Research Unit,Dan Lule Bugembe et al
EPI_ISL_451190,Uganda Virus Research Institute,MRC/UVRI & LSHTM Uganda Research Unit,Dan Lule Bugembe et al
EPI_ISL_451191,Uganda Virus Research Institute,MRC/UVRI & LSHTM Uganda Research Unit,Dan Lule Bugembe et al
EPI_ISL_451192,Uganda Virus Research Institute,MRC/UVRI & LSHTM Uganda Research Unit,Dan Lule Bugembe et al
EPI_ISL_451193,Uganda Virus Research Institute,MRC/UVRI & LSHTM Uganda Research Unit,Dan Lule Bugembe et al
EPI_ISL_451194,Uganda Virus Research Institute,MRC/UVRI & LSHTM Uganda Research Unit,Dan Lule Bugembe et al
EPI_ISL_451195,Uganda Virus Research Institute,MRC/UVRI & LSHTM Uganda Research Unit,Dan Lule Bugembe et al
EPI_ISL_451196,Uganda Virus Research Institute,MRC/UVRI & LSHTM Uganda Research Unit,Dan Lule Bugembe et al
EPI_ISL_451197,Uganda Virus Research Institute,MRC/UVRI & LSHTM Uganda Research Unit,Dan Lule Bugembe et al
EPI_ISL_451198,Uganda Virus Research Institute,MRC/UVRI & LSHTM Uganda Research Unit,Dan Lule Bugembe et al
EPI_ISL_451199,Uganda Virus Research Institute,MRC/UVRI & LSHTM Uganda Research Unit,Dan Lule Bugembe et al
EPI_ISL_451201,Uganda Virus Research Institute,MRC/UVRI & LSHTM Uganda Research Unit,Dan Lule Bugembe et al
EPI_ISL_451202,Uganda Virus Research Institute,MRC/UVRI & LSHTM Uganda Research Unit,Dan Lule Bugembe et al
EPI_ISL_444493,"Departamento de Laboratorios de Salud Publica (DLSP, Division Epidemiologia, Ministerio de Salud Publica)","Facultad de Ciencias (Sección Genética Evolutiva, Sección Virología).",Panzera et al
EPI_ISL_426476,"Microbial Genomics Laboratory, Institut Pasteur Montevideo","Microbial Genomics Laboratory, Institut Pasteur Montevideo, Uruguay",Cecilia Salazar et al
EPI_ISL_429257,"Microbial Genomics Laboratory, Institut Pasteur Montevideo","Microbial Genomics Laboratory, Institut Pasteur Montevideo",Cecilia Salazar et al
EPI_ISL_426477,"Microbial Genomics Laboratory, Institut Pasteur Montevideo","Microbial Genomics Laboratory, Institut Pasteur Montevideo, Uruguay",Cecilia Salazar et al
EPI_ISL_426478,"Microbial Genomics Laboratory, Institut Pasteur Montevideo","Microbial Genomics Laboratory, Institut Pasteur Montevideo, Uruguay",Cecilia Salazar et al
EPI_ISL_426479,"Microbial Genomics Laboratory, Institut Pasteur Montevideo","Microbial Genomics Laboratory, Institut Pasteur Montevideo",Cecilia Salazar et al
EPI_ISL_426480,"Microbial Genomics Laboratory, Institut Pasteur Montevideo","Microbial Genomics Laboratory, Institut Pasteur Montevideo",Cecilia Salazar et al
EPI_ISL_426481,"Microbial Genomics Laboratory, Institut Pasteur Montevideo, Uruguay","Microbial Genomics Laboratory, Institut Pasteur Montevideo",Cecilia Salazar et al
EPI_ISL_426482,"Microbial Genomics Laboratory, Institut Pasteur Montevideo, Uruguay","Microbial Genomics Laboratory, Institut Pasteur Montevideo",Cecilia Salazar et al
EPI_ISL_426584,"Microbial Genomics Laboratory, Institut Pasteur Montevideo, Uruguay","Microbial Genomics Laboratory, Institut Pasteur Montevideo, Uruguay",Cecilia Salazar et al
EPI_ISL_457940,Laboratorio de Biología Molecular Asociación Española Primera en Salud,"Departments of Pathology and Medicine, New York University School of Medicine",Maria Victoria Elizondo et al
EPI_ISL_457942,Laboratorio de Biología Molecular Asociación Española Primera en Salud,"Departments of Pathology and Medicine, New York University School of Medicine",Maria Victoria Elizondo et al
EPI_ISL_457943,Laboratorio de Biología Molecular Asociación Española Primera en Salud,"Departments of Pathology and Medicine, New York University School of Medicine",Maria Victoria Elizondo et al
EPI_ISL_457946,Laboratorio de Biología Molecular Asociación Española Primera en Salud,"Departments of Pathology and Medicine, New York University School of Medicine",Maria Victoria Elizondo et al
EPI_ISL_457948,Laboratorio de Biología Molecular Asociación Española Primera en Salud,"Departments of Pathology and Medicine, New York University School of Medicine",Maria Victoria Elizondo et al
EPI_ISL_457951,Laboratorio de Biología Molecular Asociación Española Primera en Salud,"Departments of Pathology and Medicine, New York University School of Medicine",Maria Victoria Elizondo et al
EPI_ISL_457952,Laboratorio de Biología Molecular Asociación Española Primera en Salud,"Departments of Pathology and Medicine, New York University School of Medicine",Maria Victoria Elizondo et al
EPI_ISL_457953,Laboratorio de Biología Molecular Asociación Española Primera en Salud,"Departments of Pathology and Medicine, New York University School of Medicine",Maria Victoria Elizondo et al
EPI_ISL_457956,Laboratorio de Biología Molecular Asociación Española Primera en Salud,"Departments of Pathology and Medicine, New York University School of Medicine",Maria Victoria Elizondo et al
EPI_ISL_457957,Laboratorio de Biología Molecular Asociación Española Primera en Salud,"Departments of Pathology and Medicine, New York University School of Medicine",Maria Victoria Elizondo et al
EPI_ISL_457958,Laboratorio de Biología Molecular Asociación Española Primera en Salud,"Departments of Pathology and Medicine, New York University School of Medicine",Maria Victoria Elizondo et al
EPI_ISL_457959,Laboratorio de Biología Molecular Asociación Española Primera en Salud,"Departments of Pathology and Medicine, New York University School of Medicine",Maria Victoria Elizondo et al
EPI_ISL_457960,Laboratorio de Biología Molecular Asociación Española Primera en Salud,"Departments of Pathology and Medicine, New York University School of Medicine",Maria Victoria Elizondo et al
EPI_ISL_457961,Laboratorio de Biología Molecular Asociación Española Primera en Salud,"Departments of Pathology and Medicine, New York University School of Medicine",Maria Victoria Elizondo et al
EPI_ISL_457962,Laboratorio de Biología Molecular Asociación Española Primera en Salud,"Departments of Pathology and Medicine, New York University School of Medicine",Maria Victoria Elizondo et al
EPI_ISL_457963,Laboratorio de Biología Molecular Asociación Española Primera en Salud,"Departments of Pathology and Medicine, New York University School of Medicine",Maria Victoria Elizondo et al
EPI_ISL_457965,Laboratorio de Biología Molecular Asociación Española Primera en Salud,"Departments of Pathology and Medicine, New York University School of Medicine",Maria Victoria Elizondo et al
EPI_ISL_457968,Laboratorio de Biología Molecular Asociación Española Primera en Salud,"Departments of Pathology and Medicine, New York University School of Medicine",Maria Victoria Elizondo et al
EPI_ISL_457969,Laboratorio de Biología Molecular Asociación Española Primera en Salud,"Departments of Pathology and Medicine, New York University School of Medicine",Maria Victoria Elizondo et al
EPI_ISL_457972,Laboratorio de Biología Molecular Asociación Española Primera en Salud,"Departments of Pathology and Medicine, New York University School of Medicine",Maria Victoria Elizondo et al
EPI_ISL_457973,Laboratorio de Biología Molecular Asociación Española Primera en Salud,"Departments of Pathology and Medicine, New York University School of Medicine",Maria Victoria Elizondo et al
EPI_ISL_418269,"Microbiology and Immunology department, Pasteur institute in Ho Chi Minh city","Microbiology and Immunology department, Pasteur institute in Ho Chi Minh city",Cao et al
EPI_ISL_418267,"Microbiology and Immunology department, Pasteur institute in Ho Chi Minh city","Microbiology and Immunology department, Pasteur institute in Ho Chi Minh city",Nguyen et al
EPI_ISL_416427,"National Influenza Center, National Institute of Hygiene and Epidemiology (NIHE)","National Influenza Center, National Institute of Hygiene and Epidemiology (NIHE)",Le Quynh Mai et al
EPI_ISL_416428,"National Influenza Center, National Institute of Hygiene and Epidemiology (NIHE)","National Influenza Center, National Institute of Hygiene and Epidemiology (NIHE)",Le Quynh Mai et al
EPI_ISL_416430,"National Influenza Center, National Institute of Hygiene and Epidemiology (NIHE)","National Influenza Center, National Institute of Hygiene and Epidemiology (NIHE)",Le Quynh Mai et al
EPI_ISL_416431,"National Influenza Center, National Institute of Hygiene and Epidemiology (NIHE)","National Influenza Center, National Institute of Hygiene and Epidemiology (NIHE)",Le Quynh Mai et al
EPI_ISL_416429,"National Influenza Center, National Institute of Hygiene and Epidemiology (NIHE)","National Influenza Center, National Institute of Hygiene and Epidemiology (NIHE)",Le Quynh Mai et al
EPI_ISL_450738,OUCRU/HTD,OUCRU/HTD,Nguyen Van Vinh Chau et al
EPI_ISL_450739,OUCRU/HTD,OUCRU/HTD,Nguyen Van Vinh Chau et al
EPI_ISL_450740,OUCRU/HTD,OUCRU/HTD,Nguyen Van Vinh Chau et al
EPI_ISL_450741,OUCRU/HTD,OUCRU/HTD,Nguyen Van Vinh Chau et al
EPI_ISL_450742,OUCRU/HTD,OUCRU/HTD,Nguyen Van Vinh Chau et al
EPI_ISL_450743,OUCRU/HTD,OUCRU/HTD,Nguyen Van Vinh Chau et al
EPI_ISL_450744,OUCRU/HTD,OUCRU/HTD,Nguyen Van Vinh Chau et al
EPI_ISL_450745,OUCRU/HTD,OUCRU/HTD,Nguyen Van Vinh Chau et al
EPI_ISL_448222,Pasteur Insitute Ho Chi Minh City,"National Key Laboratory of Gene Technology, Institute of Biotechnology, Vietnam Academy of Science and Technology",Le Tung Lam et al
EPI_ISL_435317,National Hospital of Tropical Diseases,"Oxford University Clinical Research Unit, Hanoi, Vietnam",Nguyen Thi Tam et al
EPI_ISL_435303,National Hospital of Tropical Diseases,"Oxford University Clinical Research Unit, Hanoi, Vietnam",Nguyen Thi Tam et al
EPI_ISL_435305,National Hospital of Tropical Diseases,"Oxford University Clinical Research Unit, Hanoi, Vietnam",Nguyen Thi Tam et al
EPI_ISL_435308,National Hospital of Tropical Diseases,"Oxford University Clinical Research Unit, Hanoi, Vietnam",Nguyen Thi Tam et al
EPI_ISL_435310,National Hospital of Tropical Diseases,"Oxford University Clinical Research Unit, Hanoi, Vietnam",Nguyen Thi Tam et al
EPI_ISL_435311,National Hospital of Tropical Diseases,"Oxford University Clinical Research Unit, Hanoi, Vietnam",Nguyen Thi Tam et al
EPI_ISL_435312,National Hospital of Tropical Diseases,"Oxford University Clinical Research Unit, Hanoi, Vietnam",Nguyen Thi Tam et al
EPI_ISL_435313,National Hospital of Tropical Diseases,"Oxford University Clinical Research Unit, Hanoi, Vietnam",Nguyen Thi Tam et al
EPI_ISL_435314,National Hospital of Tropical Diseases,"Oxford University Clinical Research Unit, Hanoi, Vietnam",Nguyen Thi Tam et al
EPI_ISL_435315,National Hospital of Tropical Diseases,"Oxford University Clinical Research Unit, Hanoi, Vietnam",Nguyen Thi Tam et al
EPI_ISL_435316,National Hospital of Tropical Diseases,"Oxford University Clinical Research Unit, Hanoi, Vietnam",Nguyen Thi Tam et al
EPI_ISL_455717,National Hospital of Tropical Diseases,"Oxford University Clinical Research Unit, Hanoi, Vietnam",Nguyen Thi Tam et al
EPI_ISL_455694,National Hospital of Tropical Diseases,"Oxford University Clinical Research Unit, Hanoi, Vietnam",Nguyen Thi Tam et al
EPI_ISL_455695,National Hospital of Tropical Diseases,"Oxford University Clinical Research Unit, Hanoi, Vietnam",Nguyen Thi Tam et al
EPI_ISL_455696,National Hospital of Tropical Diseases,"Oxford University Clinical Research Unit, Hanoi, Vietnam",Nguyen Thi Tam et al
EPI_ISL_455698,National Hospital of Tropical Diseases,"Oxford University Clinical Research Unit, Hanoi, Vietnam",Nguyen Thi Tam et al
EPI_ISL_455713,National Hospital of Tropical Diseases,"Oxford University Clinical Research Unit, Hanoi, Vietnam",Nguyen Thi Tam et al
EPI_ISL_455699,National Hospital of Tropical Diseases,"Oxford University Clinical Research Unit, Hanoi, Vietnam",Nguyen Thi Tam et al
EPI_ISL_455697,National Hospital of Tropical Diseases,"Oxford University Clinical Research Unit, Hanoi, Vietnam",Nguyen Thi Tam et al
EPI_ISL_455701,National Hospital of Tropical Diseases,"Oxford University Clinical Research Unit, Hanoi, Vietnam",Nguyen Thi Tam et al
EPI_ISL_455700,National Hospital of Tropical Diseases,"Oxford University Clinical Research Unit, Hanoi, Vietnam",Nguyen Thi Tam et al
EPI_ISL_455714,National Hospital of Tropical Diseases,"Oxford University Clinical Research Unit, Hanoi, Vietnam",Nguyen Thi Tam et al
EPI_ISL_455715,National Hospital of Tropical Diseases,"Oxford University Clinical Research Unit, Hanoi, Vietnam",Nguyen Thi Tam et al
EPI_ISL_455703,National Hospital of Tropical Diseases,"Oxford University Clinical Research Unit, Hanoi, Vietnam",Nguyen Thi Tam et al
EPI_ISL_455702,National Hospital of Tropical Diseases,"Oxford University Clinical Research Unit, Hanoi, Vietnam",Nguyen Thi Tam et al
EPI_ISL_455706,National Hospital of Tropical Diseases,"Oxford University Clinical Research Unit, Hanoi, Vietnam",Nguyen Thi Tam et al
EPI_ISL_455705,National Hospital of Tropical Diseases,"Oxford University Clinical Research Unit, Hanoi, Vietnam",Nguyen Thi Tam et al
EPI_ISL_455704,National Hospital of Tropical Diseases,"Oxford University Clinical Research Unit, Hanoi, Vietnam",Nguyen Thi Tam et al
EPI_ISL_455707,National Hospital of Tropical Diseases,"Oxford University Clinical Research Unit, Hanoi, Vietnam",Nguyen Thi Tam et al
EPI_ISL_455711,National Hospital of Tropical Diseases,"Oxford University Clinical Research Unit, Hanoi, Vietnam",Nguyen Thi Tam et al
EPI_ISL_455709,National Hospital of Tropical Diseases,"Oxford University Clinical Research Unit, Hanoi, Vietnam",Nguyen Thi Tam et al
EPI_ISL_455708,National Hospital of Tropical Diseases,"Oxford University Clinical Research Unit, Hanoi, Vietnam",Nguyen Thi Tam et al
EPI_ISL_455710,National Hospital of Tropical Diseases,"Oxford University Clinical Research Unit, Hanoi, Vietnam",Nguyen Thi Tam et al
EPI_ISL_455712,National Hospital of Tropical Diseases,"Oxford University Clinical Research Unit, Hanoi, Vietnam",Nguyen Thi Tam et al
EPI_ISL_455718,National Hospital of Tropical Diseases,"Oxford University Clinical Research Unit, Hanoi, Vietnam",Nguyen Thi Tam et al
EPI_ISL_455716,National Hospital of Tropical Diseases,"Oxford University Clinical Research Unit, Hanoi, Vietnam",Nguyen Thi Tam et al
EPI_ISL_408668,National Influenza Center - National Institute of Hygiene and Epidemiology (NIHE),National Influenza Center - National Institute of Hygiene and Epidemiology (NIHE),Ung Thi Hong Trang et al
EPI_ISL_472432,Wales Specialist Virology Centre Sequencing lab: Pathogen Genomics Unit,COVID-19 Genomics UK (COG-UK) Consortium,Catherine Moore et al
EPI_ISL_472433,Wales Specialist Virology Centre Sequencing lab: Pathogen Genomics Unit,COVID-19 Genomics UK (COG-UK) Consortium,Catherine Moore et al
EPI_ISL_472435,Wales Specialist Virology Centre Sequencing lab: Pathogen Genomics Unit,COVID-19 Genomics UK (COG-UK) Consortium,Catherine Moore et al
EPI_ISL_472436,Wales Specialist Virology Centre Sequencing lab: Pathogen Genomics Unit,COVID-19 Genomics UK (COG-UK) Consortium,Catherine Moore et al
EPI_ISL_472437,Wales Specialist Virology Centre Sequencing lab: Pathogen Genomics Unit,COVID-19 Genomics UK (COG-UK) Consortium,Catherine Moore et al
EPI_ISL_472438,Wales Specialist Virology Centre Sequencing lab: Pathogen Genomics Unit,COVID-19 Genomics UK (COG-UK) Consortium,Catherine Moore et al
EPI_ISL_472439,Wales Specialist Virology Centre Sequencing lab: Pathogen Genomics Unit,COVID-19 Genomics UK (COG-UK) Consortium,Catherine Moore et al
EPI_ISL_472440,Wales Specialist Virology Centre Sequencing lab: Pathogen Genomics Unit,COVID-19 Genomics UK (COG-UK) Consortium,Catherine Moore et al
EPI_ISL_472441,Wales Specialist Virology Centre Sequencing lab: Pathogen Genomics Unit,COVID-19 Genomics UK (COG-UK) Consortium,Catherine Moore et al
EPI_ISL_472442,Wales Specialist Virology Centre Sequencing lab: Pathogen Genomics Unit,COVID-19 Genomics UK (COG-UK) Consortium,Catherine Moore et al
EPI_ISL_472443,Wales Specialist Virology Centre Sequencing lab: Pathogen Genomics Unit,COVID-19 Genomics UK (COG-UK) Consortium,Catherine Moore et al
EPI_ISL_472444,Wales Specialist Virology Centre Sequencing lab: Pathogen Genomics Unit,COVID-19 Genomics UK (COG-UK) Consortium,Catherine Moore et al
EPI_ISL_472445,Wales Specialist Virology Centre Sequencing lab: Pathogen Genomics Unit,COVID-19 Genomics UK (COG-UK) Consortium,Catherine Moore et al
EPI_ISL_472446,Wales Specialist Virology Centre Sequencing lab: Pathogen Genomics Unit,COVID-19 Genomics UK (COG-UK) Consortium,Catherine Moore et al
EPI_ISL_472447,Wales Specialist Virology Centre Sequencing lab: Pathogen Genomics Unit,COVID-19 Genomics UK (COG-UK) Consortium,Catherine Moore et al
EPI_ISL_472448,Wales Specialist Virology Centre Sequencing lab: Pathogen Genomics Unit,COVID-19 Genomics UK (COG-UK) Consortium,Catherine Moore et al
EPI_ISL_472449,Wales Specialist Virology Centre Sequencing lab: Pathogen Genomics Unit,COVID-19 Genomics UK (COG-UK) Consortium,Catherine Moore et al
EPI_ISL_472450,Wales Specialist Virology Centre Sequencing lab: Pathogen Genomics Unit,COVID-19 Genomics UK (COG-UK) Consortium,Catherine Moore et al
EPI_ISL_472451,Wales Specialist Virology Centre Sequencing lab: Pathogen Genomics Unit,COVID-19 Genomics UK (COG-UK) Consortium,Catherine Moore et al
EPI_ISL_472452,Wales Specialist Virology Centre Sequencing lab: Pathogen Genomics Unit,COVID-19 Genomics UK (COG-UK) Consortium,Catherine Moore et al
EPI_ISL_472453,Wales Specialist Virology Centre Sequencing lab: Pathogen Genomics Unit,COVID-19 Genomics UK (COG-UK) Consortium,Catherine Moore et al
EPI_ISL_472454,Wales Specialist Virology Centre Sequencing lab: Pathogen Genomics Unit,COVID-19 Genomics UK (COG-UK) Consortium,Catherine Moore et al
EPI_ISL_472455,Wales Specialist Virology Centre Sequencing lab: Pathogen Genomics Unit,COVID-19 Genomics UK (COG-UK) Consortium,Catherine Moore et al
EPI_ISL_472456,Wales Specialist Virology Centre Sequencing lab: Pathogen Genomics Unit,COVID-19 Genomics UK (COG-UK) Consortium,Catherine Moore et al
EPI_ISL_472457,Wales Specialist Virology Centre Sequencing lab: Pathogen Genomics Unit,COVID-19 Genomics UK (COG-UK) Consortium,Catherine Moore et al
EPI_ISL_472458,Wales Specialist Virology Centre Sequencing lab: Pathogen Genomics Unit,COVID-19 Genomics UK (COG-UK) Consortium,Catherine Moore et al
EPI_ISL_472459,Wales Specialist Virology Centre Sequencing lab: Pathogen Genomics Unit,COVID-19 Genomics UK (COG-UK) Consortium,Catherine Moore et al
EPI_ISL_472460,Wales Specialist Virology Centre Sequencing lab: Pathogen Genomics Unit,COVID-19 Genomics UK (COG-UK) Consortium,Catherine Moore et al
EPI_ISL_472461,Wales Specialist Virology Centre Sequencing lab: Pathogen Genomics Unit,COVID-19 Genomics UK (COG-UK) Consortium,Catherine Moore et al
EPI_ISL_472462,Wales Specialist Virology Centre Sequencing lab: Pathogen Genomics Unit,COVID-19 Genomics UK (COG-UK) Consortium,Catherine Moore et al
EPI_ISL_472463,Wales Specialist Virology Centre Sequencing lab: Pathogen Genomics Unit,COVID-19 Genomics UK (COG-UK) Consortium,Catherine Moore et al
EPI_ISL_472464,Wales Specialist Virology Centre Sequencing lab: Pathogen Genomics Unit,COVID-19 Genomics UK (COG-UK) Consortium,Catherine Moore et al
EPI_ISL_472465,Wales Specialist Virology Centre Sequencing lab: Pathogen Genomics Unit,COVID-19 Genomics UK (COG-UK) Consortium,Catherine Moore et al
EPI_ISL_472466,Wales Specialist Virology Centre Sequencing lab: Pathogen Genomics Unit,COVID-19 Genomics UK (COG-UK) Consortium,Catherine Moore et al
EPI_ISL_472467,Wales Specialist Virology Centre Sequencing lab: Pathogen Genomics Unit,COVID-19 Genomics UK (COG-UK) Consortium,Catherine Moore et al
EPI_ISL_472468,Wales Specialist Virology Centre Sequencing lab: Pathogen Genomics Unit,COVID-19 Genomics UK (COG-UK) Consortium,Catherine Moore et al
EPI_ISL_472469,Wales Specialist Virology Centre Sequencing lab: Pathogen Genomics Unit,COVID-19 Genomics UK (COG-UK) Consortium,Catherine Moore et al
EPI_ISL_472470,Wales Specialist Virology Centre Sequencing lab: Pathogen Genomics Unit,COVID-19 Genomics UK (COG-UK) Consortium,Catherine Moore et al
EPI_ISL_472471,Wales Specialist Virology Centre Sequencing lab: Pathogen Genomics Unit,COVID-19 Genomics UK (COG-UK) Consortium,Catherine Moore et al
EPI_ISL_472472,Wales Specialist Virology Centre Sequencing lab: Pathogen Genomics Unit,COVID-19 Genomics UK (COG-UK) Consortium,Catherine Moore et al
EPI_ISL_472473,Wales Specialist Virology Centre Sequencing lab: Pathogen Genomics Unit,COVID-19 Genomics UK (COG-UK) Consortium,Catherine Moore et al
EPI_ISL_472474,Wales Specialist Virology Centre Sequencing lab: Pathogen Genomics Unit,COVID-19 Genomics UK (COG-UK) Consortium,Catherine Moore et al
EPI_ISL_472475,Wales Specialist Virology Centre Sequencing lab: Pathogen Genomics Unit,COVID-19 Genomics UK (COG-UK) Consortium,Catherine Moore et al
EPI_ISL_472476,Wales Specialist Virology Centre Sequencing lab: Pathogen Genomics Unit,COVID-19 Genomics UK (COG-UK) Consortium,Catherine Moore et al
EPI_ISL_472477,Wales Specialist Virology Centre Sequencing lab: Pathogen Genomics Unit,COVID-19 Genomics UK (COG-UK) Consortium,Catherine Moore et al
EPI_ISL_472478,Wales Specialist Virology Centre Sequencing lab: Pathogen Genomics Unit,COVID-19 Genomics UK (COG-UK) Consortium,Catherine Moore et al
EPI_ISL_472479,Wales Specialist Virology Centre Sequencing lab: Pathogen Genomics Unit,COVID-19 Genomics UK (COG-UK) Consortium,Catherine Moore et al
EPI_ISL_472480,Wales Specialist Virology Centre Sequencing lab: Pathogen Genomics Unit,COVID-19 Genomics UK (COG-UK) Consortium,Catherine Moore et al
EPI_ISL_472481,Wales Specialist Virology Centre Sequencing lab: Pathogen Genomics Unit,COVID-19 Genomics UK (COG-UK) Consortium,Catherine Moore et al
EPI_ISL_472482,Wales Specialist Virology Centre Sequencing lab: Pathogen Genomics Unit,COVID-19 Genomics UK (COG-UK) Consortium,Catherine Moore et al
EPI_ISL_472483,Wales Specialist Virology Centre Sequencing lab: Pathogen Genomics Unit,COVID-19 Genomics UK (COG-UK) Consortium,Catherine Moore et al
EPI_ISL_472484,Wales Specialist Virology Centre Sequencing lab: Pathogen Genomics Unit,COVID-19 Genomics UK (COG-UK) Consortium,Catherine Moore et al
EPI_ISL_472485,Wales Specialist Virology Centre Sequencing lab: Pathogen Genomics Unit,COVID-19 Genomics UK (COG-UK) Consortium,Catherine Moore et al
EPI_ISL_472486,Wales Specialist Virology Centre Sequencing lab: Pathogen Genomics Unit,COVID-19 Genomics UK (COG-UK) Consortium,Catherine Moore et al
EPI_ISL_472487,Wales Specialist Virology Centre Sequencing lab: Pathogen Genomics Unit,COVID-19 Genomics UK (COG-UK) Consortium,Catherine Moore et al
EPI_ISL_472488,Wales Specialist Virology Centre Sequencing lab: Pathogen Genomics Unit,COVID-19 Genomics UK (COG-UK) Consortium,Catherine Moore et al
EPI_ISL_472489,Wales Specialist Virology Centre Sequencing lab: Pathogen Genomics Unit,COVID-19 Genomics UK (COG-UK) Consortium,Catherine Moore et al
EPI_ISL_472490,Wales Specialist Virology Centre Sequencing lab: Pathogen Genomics Unit,COVID-19 Genomics UK (COG-UK) Consortium,Catherine Moore et al
EPI_ISL_472491,Wales Specialist Virology Centre Sequencing lab: Pathogen Genomics Unit,COVID-19 Genomics UK (COG-UK) Consortium,Catherine Moore et al
EPI_ISL_472492,Wales Specialist Virology Centre Sequencing lab: Pathogen Genomics Unit,COVID-19 Genomics UK (COG-UK) Consortium,Catherine Moore et al
EPI_ISL_472493,Wales Specialist Virology Centre Sequencing lab: Pathogen Genomics Unit,COVID-19 Genomics UK (COG-UK) Consortium,Catherine Moore et al
EPI_ISL_472494,Wales Specialist Virology Centre Sequencing lab: Pathogen Genomics Unit,COVID-19 Genomics UK (COG-UK) Consortium,Catherine Moore et al
EPI_ISL_472495,Wales Specialist Virology Centre Sequencing lab: Pathogen Genomics Unit,COVID-19 Genomics UK (COG-UK) Consortium,Catherine Moore et al
EPI_ISL_472496,Wales Specialist Virology Centre Sequencing lab: Pathogen Genomics Unit,COVID-19 Genomics UK (COG-UK) Consortium,Catherine Moore et al
EPI_ISL_472497,Wales Specialist Virology Centre Sequencing lab: Pathogen Genomics Unit,COVID-19 Genomics UK (COG-UK) Consortium,Catherine Moore et al
EPI_ISL_472498,Wales Specialist Virology Centre Sequencing lab: Pathogen Genomics Unit,COVID-19 Genomics UK (COG-UK) Consortium,Catherine Moore et al
EPI_ISL_472499,Wales Specialist Virology Centre Sequencing lab: Pathogen Genomics Unit,COVID-19 Genomics UK (COG-UK) Consortium,Catherine Moore et al
EPI_ISL_472500,Wales Specialist Virology Centre Sequencing lab: Pathogen Genomics Unit,COVID-19 Genomics UK (COG-UK) Consortium,Catherine Moore et al
EPI_ISL_472501,Wales Specialist Virology Centre Sequencing lab: Pathogen Genomics Unit,COVID-19 Genomics UK (COG-UK) Consortium,Catherine Moore et al
EPI_ISL_472502,Wales Specialist Virology Centre Sequencing lab: Pathogen Genomics Unit,COVID-19 Genomics UK (COG-UK) Consortium,Catherine Moore et al
EPI_ISL_472503,Wales Specialist Virology Centre Sequencing lab: Pathogen Genomics Unit,COVID-19 Genomics UK (COG-UK) Consortium,Catherine Moore et al
EPI_ISL_472504,Wales Specialist Virology Centre Sequencing lab: Pathogen Genomics Unit,COVID-19 Genomics UK (COG-UK) Consortium,Catherine Moore et al
EPI_ISL_472505,Wales Specialist Virology Centre Sequencing lab: Pathogen Genomics Unit,COVID-19 Genomics UK (COG-UK) Consortium,Catherine Moore et al
EPI_ISL_472506,Wales Specialist Virology Centre Sequencing lab: Pathogen Genomics Unit,COVID-19 Genomics UK (COG-UK) Consortium,Catherine Moore et al
EPI_ISL_472507,Wales Specialist Virology Centre Sequencing lab: Pathogen Genomics Unit,COVID-19 Genomics UK (COG-UK) Consortium,Catherine Moore et al
EPI_ISL_472508,Wales Specialist Virology Centre Sequencing lab: Pathogen Genomics Unit,COVID-19 Genomics UK (COG-UK) Consortium,Catherine Moore et al
EPI_ISL_472509,Wales Specialist Virology Centre Sequencing lab: Pathogen Genomics Unit,COVID-19 Genomics UK (COG-UK) Consortium,Catherine Moore et al
EPI_ISL_472510,Wales Specialist Virology Centre Sequencing lab: Pathogen Genomics Unit,COVID-19 Genomics UK (COG-UK) Consortium,Catherine Moore et al
EPI_ISL_472511,Wales Specialist Virology Centre Sequencing lab: Pathogen Genomics Unit,COVID-19 Genomics UK (COG-UK) Consortium,Catherine Moore et al
EPI_ISL_472512,Wales Specialist Virology Centre Sequencing lab: Pathogen Genomics Unit,COVID-19 Genomics UK (COG-UK) Consortium,Catherine Moore et al
EPI_ISL_472513,Wales Specialist Virology Centre Sequencing lab: Pathogen Genomics Unit,COVID-19 Genomics UK (COG-UK) Consortium,Catherine Moore et al
EPI_ISL_472514,Wales Specialist Virology Centre Sequencing lab: Pathogen Genomics Unit,COVID-19 Genomics UK (COG-UK) Consortium,Catherine Moore et al
EPI_ISL_472515,Wales Specialist Virology Centre Sequencing lab: Pathogen Genomics Unit,COVID-19 Genomics UK (COG-UK) Consortium,Catherine Moore et al
EPI_ISL_472516,Wales Specialist Virology Centre Sequencing lab: Pathogen Genomics Unit,COVID-19 Genomics UK (COG-UK) Consortium,Catherine Moore et al
EPI_ISL_472517,Wales Specialist Virology Centre Sequencing lab: Pathogen Genomics Unit,COVID-19 Genomics UK (COG-UK) Consortium,Catherine Moore et al
EPI_ISL_473244,Wales Specialist Virology Centre Sequencing lab: Pathogen Genomics Unit,COVID-19 Genomics UK (COG-UK) Consortium,Catherine Moore et al
EPI_ISL_472518,Wales Specialist Virology Centre Sequencing lab: Pathogen Genomics Unit,COVID-19 Genomics UK (COG-UK) Consortium,Catherine Moore et al
EPI_ISL_472519,Wales Specialist Virology Centre Sequencing lab: Pathogen Genomics Unit,COVID-19 Genomics UK (COG-UK) Consortium,Catherine Moore et al
EPI_ISL_472520,Wales Specialist Virology Centre Sequencing lab: Pathogen Genomics Unit,COVID-19 Genomics UK (COG-UK) Consortium,Catherine Moore et al
EPI_ISL_472521,Wales Specialist Virology Centre Sequencing lab: Pathogen Genomics Unit,COVID-19 Genomics UK (COG-UK) Consortium,Catherine Moore et al
EPI_ISL_472522,Wales Specialist Virology Centre Sequencing lab: Pathogen Genomics Unit,COVID-19 Genomics UK (COG-UK) Consortium,Catherine Moore et al
EPI_ISL_472523,Wales Specialist Virology Centre Sequencing lab: Pathogen Genomics Unit,COVID-19 Genomics UK (COG-UK) Consortium,Catherine Moore et al
EPI_ISL_472524,Wales Specialist Virology Centre Sequencing lab: Pathogen Genomics Unit,COVID-19 Genomics UK (COG-UK) Consortium,Catherine Moore et al
EPI_ISL_472525,Wales Specialist Virology Centre Sequencing lab: Pathogen Genomics Unit,COVID-19 Genomics UK (COG-UK) Consortium,Catherine Moore et al
EPI_ISL_472526,Wales Specialist Virology Centre Sequencing lab: Pathogen Genomics Unit,COVID-19 Genomics UK (COG-UK) Consortium,Catherine Moore et al
EPI_ISL_472527,Wales Specialist Virology Centre Sequencing lab: Pathogen Genomics Unit,COVID-19 Genomics UK (COG-UK) Consortium,Catherine Moore et al
EPI_ISL_472528,Wales Specialist Virology Centre Sequencing lab: Pathogen Genomics Unit,COVID-19 Genomics UK (COG-UK) Consortium,Catherine Moore et al
EPI_ISL_472529,Wales Specialist Virology Centre Sequencing lab: Pathogen Genomics Unit,COVID-19 Genomics UK (COG-UK) Consortium,Catherine Moore et al
EPI_ISL_472530,Wales Specialist Virology Centre Sequencing lab: Pathogen Genomics Unit,COVID-19 Genomics UK (COG-UK) Consortium,Catherine Moore et al
EPI_ISL_472531,Wales Specialist Virology Centre Sequencing lab: Pathogen Genomics Unit,COVID-19 Genomics UK (COG-UK) Consortium,Catherine Moore et al
EPI_ISL_472532,Wales Specialist Virology Centre Sequencing lab: Pathogen Genomics Unit,COVID-19 Genomics UK (COG-UK) Consortium,Catherine Moore et al
EPI_ISL_472533,Wales Specialist Virology Centre Sequencing lab: Pathogen Genomics Unit,COVID-19 Genomics UK (COG-UK) Consortium,Catherine Moore et al
EPI_ISL_472534,Wales Specialist Virology Centre Sequencing lab: Pathogen Genomics Unit,COVID-19 Genomics UK (COG-UK) Consortium,Catherine Moore et al
EPI_ISL_472535,Wales Specialist Virology Centre Sequencing lab: Pathogen Genomics Unit,COVID-19 Genomics UK (COG-UK) Consortium,Catherine Moore et al
EPI_ISL_472977,Wales Specialist Virology Centre Sequencing lab: Pathogen Genomics Unit,COVID-19 Genomics UK (COG-UK) Consortium,Catherine Moore et al
EPI_ISL_472537,Wales Specialist Virology Centre Sequencing lab: Pathogen Genomics Unit,COVID-19 Genomics UK (COG-UK) Consortium,Catherine Moore et al
EPI_ISL_472538,Wales Specialist Virology Centre Sequencing lab: Pathogen Genomics Unit,COVID-19 Genomics UK (COG-UK) Consortium,Catherine Moore et al
EPI_ISL_472539,Wales Specialist Virology Centre Sequencing lab: Pathogen Genomics Unit,COVID-19 Genomics UK (COG-UK) Consortium,Catherine Moore et al
EPI_ISL_472540,Wales Specialist Virology Centre Sequencing lab: Pathogen Genomics Unit,COVID-19 Genomics UK (COG-UK) Consortium,Catherine Moore et al
EPI_ISL_472541,Wales Specialist Virology Centre Sequencing lab: Pathogen Genomics Unit,COVID-19 Genomics UK (COG-UK) Consortium,Catherine Moore et al
EPI_ISL_472542,Wales Specialist Virology Centre Sequencing lab: Pathogen Genomics Unit,COVID-19 Genomics UK (COG-UK) Consortium,Catherine Moore et al
EPI_ISL_472543,Wales Specialist Virology Centre Sequencing lab: Pathogen Genomics Unit,COVID-19 Genomics UK (COG-UK) Consortium,Catherine Moore et al
EPI_ISL_472544,Wales Specialist Virology Centre Sequencing lab: Pathogen Genomics Unit,COVID-19 Genomics UK (COG-UK) Consortium,Catherine Moore et al
EPI_ISL_472545,Wales Specialist Virology Centre Sequencing lab: Pathogen Genomics Unit,COVID-19 Genomics UK (COG-UK) Consortium,Catherine Moore et al
EPI_ISL_472546,Wales Specialist Virology Centre Sequencing lab: Pathogen Genomics Unit,COVID-19 Genomics UK (COG-UK) Consortium,Catherine Moore et al
EPI_ISL_472547,Wales Specialist Virology Centre Sequencing lab: Pathogen Genomics Unit,COVID-19 Genomics UK (COG-UK) Consortium,Catherine Moore et al
EPI_ISL_472548,Wales Specialist Virology Centre Sequencing lab: Pathogen Genomics Unit,COVID-19 Genomics UK (COG-UK) Consortium,Catherine Moore et al
EPI_ISL_472549,Wales Specialist Virology Centre Sequencing lab: Pathogen Genomics Unit,COVID-19 Genomics UK (COG-UK) Consortium,Catherine Moore et al
EPI_ISL_472550,Wales Specialist Virology Centre Sequencing lab: Pathogen Genomics Unit,COVID-19 Genomics UK (COG-UK) Consortium,Catherine Moore et al
EPI_ISL_472551,Wales Specialist Virology Centre Sequencing lab: Pathogen Genomics Unit,COVID-19 Genomics UK (COG-UK) Consortium,Catherine Moore et al
EPI_ISL_472552,Wales Specialist Virology Centre Sequencing lab: Pathogen Genomics Unit,COVID-19 Genomics UK (COG-UK) Consortium,Catherine Moore et al
EPI_ISL_472553,Wales Specialist Virology Centre Sequencing lab: Pathogen Genomics Unit,COVID-19 Genomics UK (COG-UK) Consortium,Catherine Moore et al
EPI_ISL_472554,Wales Specialist Virology Centre Sequencing lab: Pathogen Genomics Unit,COVID-19 Genomics UK (COG-UK) Consortium,Catherine Moore et al
EPI_ISL_472555,Wales Specialist Virology Centre Sequencing lab: Pathogen Genomics Unit,COVID-19 Genomics UK (COG-UK) Consortium,Catherine Moore et al
EPI_ISL_472556,Wales Specialist Virology Centre Sequencing lab: Pathogen Genomics Unit,COVID-19 Genomics UK (COG-UK) Consortium,Catherine Moore et al
EPI_ISL_472557,Wales Specialist Virology Centre Sequencing lab: Pathogen Genomics Unit,COVID-19 Genomics UK (COG-UK) Consortium,Catherine Moore et al
EPI_ISL_472558,Wales Specialist Virology Centre Sequencing lab: Pathogen Genomics Unit,COVID-19 Genomics UK (COG-UK) Consortium,Catherine Moore et al
EPI_ISL_472559,Wales Specialist Virology Centre Sequencing lab: Pathogen Genomics Unit,COVID-19 Genomics UK (COG-UK) Consortium,Catherine Moore et al
EPI_ISL_472560,Wales Specialist Virology Centre Sequencing lab: Pathogen Genomics Unit,COVID-19 Genomics UK (COG-UK) Consortium,Catherine Moore et al
EPI_ISL_472561,Wales Specialist Virology Centre Sequencing lab: Pathogen Genomics Unit,COVID-19 Genomics UK (COG-UK) Consortium,Catherine Moore et al
EPI_ISL_472562,Wales Specialist Virology Centre Sequencing lab: Pathogen Genomics Unit,COVID-19 Genomics UK (COG-UK) Consortium,Catherine Moore et al
EPI_ISL_472563,Wales Specialist Virology Centre Sequencing lab: Pathogen Genomics Unit,COVID-19 Genomics UK (COG-UK) Consortium,Catherine Moore et al
EPI_ISL_472564,Wales Specialist Virology Centre Sequencing lab: Pathogen Genomics Unit,COVID-19 Genomics UK (COG-UK) Consortium,Catherine Moore et al
EPI_ISL_472565,Wales Specialist Virology Centre Sequencing lab: Pathogen Genomics Unit,COVID-19 Genomics UK (COG-UK) Consortium,Catherine Moore et al
EPI_ISL_472566,Wales Specialist Virology Centre Sequencing lab: Pathogen Genomics Unit,COVID-19 Genomics UK (COG-UK) Consortium,Catherine Moore et al
EPI_ISL_472567,Wales Specialist Virology Centre Sequencing lab: Pathogen Genomics Unit,COVID-19 Genomics UK (COG-UK) Consortium,Catherine Moore et al
EPI_ISL_472568,Wales Specialist Virology Centre Sequencing lab: Pathogen Genomics Unit,COVID-19 Genomics UK (COG-UK) Consortium,Catherine Moore et al
EPI_ISL_472569,Wales Specialist Virology Centre Sequencing lab: Pathogen Genomics Unit,COVID-19 Genomics UK (COG-UK) Consortium,Catherine Moore et al
EPI_ISL_472570,Wales Specialist Virology Centre Sequencing lab: Pathogen Genomics Unit,COVID-19 Genomics UK (COG-UK) Consortium,Catherine Moore et al
EPI_ISL_472571,Wales Specialist Virology Centre Sequencing lab: Pathogen Genomics Unit,COVID-19 Genomics UK (COG-UK) Consortium,Catherine Moore et al
EPI_ISL_472572,Wales Specialist Virology Centre Sequencing lab: Pathogen Genomics Unit,COVID-19 Genomics UK (COG-UK) Consortium,Catherine Moore et al
EPI_ISL_472573,Wales Specialist Virology Centre Sequencing lab: Pathogen Genomics Unit,COVID-19 Genomics UK (COG-UK) Consortium,Catherine Moore et al
EPI_ISL_472574,Wales Specialist Virology Centre Sequencing lab: Pathogen Genomics Unit,COVID-19 Genomics UK (COG-UK) Consortium,Catherine Moore et al
EPI_ISL_472575,Wales Specialist Virology Centre Sequencing lab: Pathogen Genomics Unit,COVID-19 Genomics UK (COG-UK) Consortium,Catherine Moore et al
EPI_ISL_472576,Wales Specialist Virology Centre Sequencing lab: Pathogen Genomics Unit,COVID-19 Genomics UK (COG-UK) Consortium,Catherine Moore et al
EPI_ISL_472577,Wales Specialist Virology Centre Sequencing lab: Pathogen Genomics Unit,COVID-19 Genomics UK (COG-UK) Consortium,Catherine Moore et al
EPI_ISL_472578,Wales Specialist Virology Centre Sequencing lab: Pathogen Genomics Unit,COVID-19 Genomics UK (COG-UK) Consortium,Catherine Moore et al
EPI_ISL_472579,Wales Specialist Virology Centre Sequencing lab: Pathogen Genomics Unit,COVID-19 Genomics UK (COG-UK) Consortium,Catherine Moore et al
EPI_ISL_472580,Wales Specialist Virology Centre Sequencing lab: Pathogen Genomics Unit,COVID-19 Genomics UK (COG-UK) Consortium,Catherine Moore et al
EPI_ISL_472581,Wales Specialist Virology Centre Sequencing lab: Pathogen Genomics Unit,COVID-19 Genomics UK (COG-UK) Consortium,Catherine Moore et al
EPI_ISL_472582,Wales Specialist Virology Centre Sequencing lab: Pathogen Genomics Unit,COVID-19 Genomics UK (COG-UK) Consortium,Catherine Moore et al
EPI_ISL_472583,Wales Specialist Virology Centre Sequencing lab: Pathogen Genomics Unit,COVID-19 Genomics UK (COG-UK) Consortium,Catherine Moore et al
EPI_ISL_472584,Wales Specialist Virology Centre Sequencing lab: Pathogen Genomics Unit,COVID-19 Genomics UK (COG-UK) Consortium,Catherine Moore et al
EPI_ISL_472585,Wales Specialist Virology Centre Sequencing lab: Pathogen Genomics Unit,COVID-19 Genomics UK (COG-UK) Consortium,Catherine Moore et al
EPI_ISL_472586,Wales Specialist Virology Centre Sequencing lab: Pathogen Genomics Unit,COVID-19 Genomics UK (COG-UK) Consortium,Catherine Moore et al
EPI_ISL_472587,Wales Specialist Virology Centre Sequencing lab: Pathogen Genomics Unit,COVID-19 Genomics UK (COG-UK) Consortium,Catherine Moore et al
EPI_ISL_472588,Wales Specialist Virology Centre Sequencing lab: Pathogen Genomics Unit,COVID-19 Genomics UK (COG-UK) Consortium,Catherine Moore et al
EPI_ISL_472589,Wales Specialist Virology Centre Sequencing lab: Pathogen Genomics Unit,COVID-19 Genomics UK (COG-UK) Consortium,Catherine Moore et al
EPI_ISL_472590,Wales Specialist Virology Centre Sequencing lab: Pathogen Genomics Unit,COVID-19 Genomics UK (COG-UK) Consortium,Catherine Moore et al
EPI_ISL_472591,Wales Specialist Virology Centre Sequencing lab: Pathogen Genomics Unit,COVID-19 Genomics UK (COG-UK) Consortium,Catherine Moore et al
EPI_ISL_472592,Wales Specialist Virology Centre Sequencing lab: Pathogen Genomics Unit,COVID-19 Genomics UK (COG-UK) Consortium,Catherine Moore et al
EPI_ISL_472593,Wales Specialist Virology Centre Sequencing lab: Pathogen Genomics Unit,COVID-19 Genomics UK (COG-UK) Consortium,Catherine Moore et al
EPI_ISL_472594,Wales Specialist Virology Centre Sequencing lab: Pathogen Genomics Unit,COVID-19 Genomics UK (COG-UK) Consortium,Catherine Moore et al
EPI_ISL_472595,Wales Specialist Virology Centre Sequencing lab: Pathogen Genomics Unit,COVID-19 Genomics UK (COG-UK) Consortium,Catherine Moore et al
EPI_ISL_472596,Wales Specialist Virology Centre Sequencing lab: Pathogen Genomics Unit,COVID-19 Genomics UK (COG-UK) Consortium,Catherine Moore et al
EPI_ISL_472597,Wales Specialist Virology Centre Sequencing lab: Pathogen Genomics Unit,COVID-19 Genomics UK (COG-UK) Consortium,Catherine Moore et al
EPI_ISL_472598,Wales Specialist Virology Centre Sequencing lab: Pathogen Genomics Unit,COVID-19 Genomics UK (COG-UK) Consortium,Catherine Moore et al
EPI_ISL_472600,Wales Specialist Virology Centre Sequencing lab: Pathogen Genomics Unit,COVID-19 Genomics UK (COG-UK) Consortium,Catherine Moore et al
EPI_ISL_472601,Wales Specialist Virology Centre Sequencing lab: Pathogen Genomics Unit,COVID-19 Genomics UK (COG-UK) Consortium,Catherine Moore et al
EPI_ISL_472602,Wales Specialist Virology Centre Sequencing lab: Pathogen Genomics Unit,COVID-19 Genomics UK (COG-UK) Consortium,Catherine Moore et al
EPI_ISL_472603,Wales Specialist Virology Centre Sequencing lab: Pathogen Genomics Unit,COVID-19 Genomics UK (COG-UK) Consortium,Catherine Moore et al
EPI_ISL_473288,Wales Specialist Virology Centre Sequencing lab: Pathogen Genomics Unit,COVID-19 Genomics UK (COG-UK) Consortium,Catherine Moore et al
EPI_ISL_472605,Wales Specialist Virology Centre Sequencing lab: Pathogen Genomics Unit,COVID-19 Genomics UK (COG-UK) Consortium,Catherine Moore et al
EPI_ISL_472606,Wales Specialist Virology Centre Sequencing lab: Pathogen Genomics Unit,COVID-19 Genomics UK (COG-UK) Consortium,Catherine Moore et al
EPI_ISL_472607,Wales Specialist Virology Centre Sequencing lab: Pathogen Genomics Unit,COVID-19 Genomics UK (COG-UK) Consortium,Catherine Moore et al
EPI_ISL_472608,Wales Specialist Virology Centre Sequencing lab: Pathogen Genomics Unit,COVID-19 Genomics UK (COG-UK) Consortium,Catherine Moore et al
EPI_ISL_472609,Wales Specialist Virology Centre Sequencing lab: Pathogen Genomics Unit,COVID-19 Genomics UK (COG-UK) Consortium,Catherine Moore et al
EPI_ISL_472610,Wales Specialist Virology Centre Sequencing lab: Pathogen Genomics Unit,COVID-19 Genomics UK (COG-UK) Consortium,Catherine Moore et al
EPI_ISL_472611,Wales Specialist Virology Centre Sequencing lab: Pathogen Genomics Unit,COVID-19 Genomics UK (COG-UK) Consortium,Catherine Moore et al
EPI_ISL_472612,Wales Specialist Virology Centre Sequencing lab: Pathogen Genomics Unit,COVID-19 Genomics UK (COG-UK) Consortium,Catherine Moore et al
EPI_ISL_472613,Wales Specialist Virology Centre Sequencing lab: Pathogen Genomics Unit,COVID-19 Genomics UK (COG-UK) Consortium,Catherine Moore et al
EPI_ISL_472614,Wales Specialist Virology Centre Sequencing lab: Pathogen Genomics Unit,COVID-19 Genomics UK (COG-UK) Consortium,Catherine Moore et al
EPI_ISL_472615,Wales Specialist Virology Centre Sequencing lab: Pathogen Genomics Unit,COVID-19 Genomics UK (COG-UK) Consortium,Catherine Moore et al
EPI_ISL_472616,Wales Specialist Virology Centre Sequencing lab: Pathogen Genomics Unit,COVID-19 Genomics UK (COG-UK) Consortium,Catherine Moore et al
EPI_ISL_472617,Wales Specialist Virology Centre Sequencing lab: Pathogen Genomics Unit,COVID-19 Genomics UK (COG-UK) Consortium,Catherine Moore et al
EPI_ISL_472618,Wales Specialist Virology Centre Sequencing lab: Pathogen Genomics Unit,COVID-19 Genomics UK (COG-UK) Consortium,Catherine Moore et al
EPI_ISL_472619,Wales Specialist Virology Centre Sequencing lab: Pathogen Genomics Unit,COVID-19 Genomics UK (COG-UK) Consortium,Catherine Moore et al
EPI_ISL_472620,Wales Specialist Virology Centre Sequencing lab: Pathogen Genomics Unit,COVID-19 Genomics UK (COG-UK) Consortium,Catherine Moore et al
EPI_ISL_472621,Wales Specialist Virology Centre Sequencing lab: Pathogen Genomics Unit,COVID-19 Genomics UK (COG-UK) Consortium,Catherine Moore et al
EPI_ISL_472622,Wales Specialist Virology Centre Sequencing lab: Pathogen Genomics Unit,COVID-19 Genomics UK (COG-UK) Consortium,Catherine Moore et al
EPI_ISL_472623,Wales Specialist Virology Centre Sequencing lab: Pathogen Genomics Unit,COVID-19 Genomics UK (COG-UK) Consortium,Catherine Moore et al
EPI_ISL_472624,Wales Specialist Virology Centre Sequencing lab: Pathogen Genomics Unit,COVID-19 Genomics UK (COG-UK) Consortium,Catherine Moore et al
EPI_ISL_472625,Wales Specialist Virology Centre Sequencing lab: Pathogen Genomics Unit,COVID-19 Genomics UK (COG-UK) Consortium,Catherine Moore et al
EPI_ISL_472626,Wales Specialist Virology Centre Sequencing lab: Pathogen Genomics Unit,COVID-19 Genomics UK (COG-UK) Consortium,Catherine Moore et al
EPI_ISL_472627,Wales Specialist Virology Centre Sequencing lab: Pathogen Genomics Unit,COVID-19 Genomics UK (COG-UK) Consortium,Catherine Moore et al
EPI_ISL_472628,Wales Specialist Virology Centre Sequencing lab: Pathogen Genomics Unit,COVID-19 Genomics UK (COG-UK) Consortium,Catherine Moore et al
EPI_ISL_472629,Wales Specialist Virology Centre Sequencing lab: Pathogen Genomics Unit,COVID-19 Genomics UK (COG-UK) Consortium,Catherine Moore et al
EPI_ISL_472630,Wales Specialist Virology Centre Sequencing lab: Pathogen Genomics Unit,COVID-19 Genomics UK (COG-UK) Consortium,Catherine Moore et al
EPI_ISL_472631,Wales Specialist Virology Centre Sequencing lab: Pathogen Genomics Unit,COVID-19 Genomics UK (COG-UK) Consortium,Catherine Moore et al
EPI_ISL_472633,Wales Specialist Virology Centre Sequencing lab: Pathogen Genomics Unit,COVID-19 Genomics UK (COG-UK) Consortium,Catherine Moore et al
EPI_ISL_472634,Wales Specialist Virology Centre Sequencing lab: Pathogen Genomics Unit,COVID-19 Genomics UK (COG-UK) Consortium,Catherine Moore et al
EPI_ISL_472635,Wales Specialist Virology Centre Sequencing lab: Pathogen Genomics Unit,COVID-19 Genomics UK (COG-UK) Consortium,Catherine Moore et al
EPI_ISL_472636,Wales Specialist Virology Centre Sequencing lab: Pathogen Genomics Unit,COVID-19 Genomics UK (COG-UK) Consortium,Catherine Moore et al
EPI_ISL_472637,Wales Specialist Virology Centre Sequencing lab: Pathogen Genomics Unit,COVID-19 Genomics UK (COG-UK) Consortium,Catherine Moore et al
EPI_ISL_472638,Wales Specialist Virology Centre Sequencing lab: Pathogen Genomics Unit,COVID-19 Genomics UK (COG-UK) Consortium,Catherine Moore et al
EPI_ISL_472639,Wales Specialist Virology Centre Sequencing lab: Pathogen Genomics Unit,COVID-19 Genomics UK (COG-UK) Consortium,Catherine Moore et al
EPI_ISL_472640,Wales Specialist Virology Centre Sequencing lab: Pathogen Genomics Unit,COVID-19 Genomics UK (COG-UK) Consortium,Catherine Moore et al
EPI_ISL_472641,Wales Specialist Virology Centre Sequencing lab: Pathogen Genomics Unit,COVID-19 Genomics UK (COG-UK) Consortium,Catherine Moore et al
EPI_ISL_472642,Wales Specialist Virology Centre Sequencing lab: Pathogen Genomics Unit,COVID-19 Genomics UK (COG-UK) Consortium,Catherine Moore et al
EPI_ISL_472643,Wales Specialist Virology Centre Sequencing lab: Pathogen Genomics Unit,COVID-19 Genomics UK (COG-UK) Consortium,Catherine Moore et al
EPI_ISL_472644,Wales Specialist Virology Centre Sequencing lab: Pathogen Genomics Unit,COVID-19 Genomics UK (COG-UK) Consortium,Catherine Moore et al
EPI_ISL_472645,Wales Specialist Virology Centre Sequencing lab: Pathogen Genomics Unit,COVID-19 Genomics UK (COG-UK) Consortium,Catherine Moore et al
EPI_ISL_472646,Wales Specialist Virology Centre Sequencing lab: Pathogen Genomics Unit,COVID-19 Genomics UK (COG-UK) Consortium,Catherine Moore et al
EPI_ISL_472647,Wales Specialist Virology Centre Sequencing lab: Pathogen Genomics Unit,COVID-19 Genomics UK (COG-UK) Consortium,Catherine Moore et al
EPI_ISL_472648,Wales Specialist Virology Centre Sequencing lab: Pathogen Genomics Unit,COVID-19 Genomics UK (COG-UK) Consortium,Catherine Moore et al
EPI_ISL_472649,Wales Specialist Virology Centre Sequencing lab: Pathogen Genomics Unit,COVID-19 Genomics UK (COG-UK) Consortium,Catherine Moore et al
EPI_ISL_472650,Wales Specialist Virology Centre Sequencing lab: Pathogen Genomics Unit,COVID-19 Genomics UK (COG-UK) Consortium,Catherine Moore et al
EPI_ISL_472651,Wales Specialist Virology Centre Sequencing lab: Pathogen Genomics Unit,COVID-19 Genomics UK (COG-UK) Consortium,Catherine Moore et al
EPI_ISL_472652,Wales Specialist Virology Centre Sequencing lab: Pathogen Genomics Unit,COVID-19 Genomics UK (COG-UK) Consortium,Catherine Moore et al
EPI_ISL_472653,Wales Specialist Virology Centre Sequencing lab: Pathogen Genomics Unit,COVID-19 Genomics UK (COG-UK) Consortium,Catherine Moore et al
EPI_ISL_472654,Wales Specialist Virology Centre Sequencing lab: Pathogen Genomics Unit,COVID-19 Genomics UK (COG-UK) Consortium,Catherine Moore et al
EPI_ISL_472655,Wales Specialist Virology Centre Sequencing lab: Pathogen Genomics Unit,COVID-19 Genomics UK (COG-UK) Consortium,Catherine Moore et al
EPI_ISL_472656,Wales Specialist Virology Centre Sequencing lab: Pathogen Genomics Unit,COVID-19 Genomics UK (COG-UK) Consortium,Catherine Moore et al
EPI_ISL_472657,Wales Specialist Virology Centre Sequencing lab: Pathogen Genomics Unit,COVID-19 Genomics UK (COG-UK) Consortium,Catherine Moore et al
EPI_ISL_472658,Wales Specialist Virology Centre Sequencing lab: Pathogen Genomics Unit,COVID-19 Genomics UK (COG-UK) Consortium,Catherine Moore et al
EPI_ISL_472659,Wales Specialist Virology Centre Sequencing lab: Pathogen Genomics Unit,COVID-19 Genomics UK (COG-UK) Consortium,Catherine Moore et al
EPI_ISL_472660,Wales Specialist Virology Centre Sequencing lab: Pathogen Genomics Unit,COVID-19 Genomics UK (COG-UK) Consortium,Catherine Moore et al
EPI_ISL_472661,Wales Specialist Virology Centre Sequencing lab: Pathogen Genomics Unit,COVID-19 Genomics UK (COG-UK) Consortium,Catherine Moore et al
EPI_ISL_472662,Wales Specialist Virology Centre Sequencing lab: Pathogen Genomics Unit,COVID-19 Genomics UK (COG-UK) Consortium,Catherine Moore et al
EPI_ISL_472664,Wales Specialist Virology Centre Sequencing lab: Pathogen Genomics Unit,COVID-19 Genomics UK (COG-UK) Consortium,Catherine Moore et al
EPI_ISL_472665,Wales Specialist Virology Centre Sequencing lab: Pathogen Genomics Unit,COVID-19 Genomics UK (COG-UK) Consortium,Catherine Moore et al
EPI_ISL_472666,Wales Specialist Virology Centre Sequencing lab: Pathogen Genomics Unit,COVID-19 Genomics UK (COG-UK) Consortium,Catherine Moore et al
EPI_ISL_472667,Wales Specialist Virology Centre Sequencing lab: Pathogen Genomics Unit,COVID-19 Genomics UK (COG-UK) Consortium,Catherine Moore et al
EPI_ISL_472668,Wales Specialist Virology Centre Sequencing lab: Pathogen Genomics Unit,COVID-19 Genomics UK (COG-UK) Consortium,Catherine Moore et al
EPI_ISL_472669,Wales Specialist Virology Centre Sequencing lab: Pathogen Genomics Unit,COVID-19 Genomics UK (COG-UK) Consortium,Catherine Moore et al
EPI_ISL_472670,Wales Specialist Virology Centre Sequencing lab: Pathogen Genomics Unit,COVID-19 Genomics UK (COG-UK) Consortium,Catherine Moore et al
EPI_ISL_472671,Wales Specialist Virology Centre Sequencing lab: Pathogen Genomics Unit,COVID-19 Genomics UK (COG-UK) Consortium,Catherine Moore et al
EPI_ISL_472672,Wales Specialist Virology Centre Sequencing lab: Pathogen Genomics Unit,COVID-19 Genomics UK (COG-UK) Consortium,Catherine Moore et al
EPI_ISL_472673,Wales Specialist Virology Centre Sequencing lab: Pathogen Genomics Unit,COVID-19 Genomics UK (COG-UK) Consortium,Catherine Moore et al
EPI_ISL_472674,Wales Specialist Virology Centre Sequencing lab: Pathogen Genomics Unit,COVID-19 Genomics UK (COG-UK) Consortium,Catherine Moore et al
EPI_ISL_472675,Wales Specialist Virology Centre Sequencing lab: Pathogen Genomics Unit,COVID-19 Genomics UK (COG-UK) Consortium,Catherine Moore et al
EPI_ISL_472676,Wales Specialist Virology Centre Sequencing lab: Pathogen Genomics Unit,COVID-19 Genomics UK (COG-UK) Consortium,Catherine Moore et al
EPI_ISL_472677,Wales Specialist Virology Centre Sequencing lab: Pathogen Genomics Unit,COVID-19 Genomics UK (COG-UK) Consortium,Catherine Moore et al
EPI_ISL_472678,Wales Specialist Virology Centre Sequencing lab: Pathogen Genomics Unit,COVID-19 Genomics UK (COG-UK) Consortium,Catherine Moore et al
EPI_ISL_472679,Wales Specialist Virology Centre Sequencing lab: Pathogen Genomics Unit,COVID-19 Genomics UK (COG-UK) Consortium,Catherine Moore et al
EPI_ISL_472680,Wales Specialist Virology Centre Sequencing lab: Pathogen Genomics Unit,COVID-19 Genomics UK (COG-UK) Consortium,Catherine Moore et al
EPI_ISL_472681,Wales Specialist Virology Centre Sequencing lab: Pathogen Genomics Unit,COVID-19 Genomics UK (COG-UK) Consortium,Catherine Moore et al
EPI_ISL_472682,Wales Specialist Virology Centre Sequencing lab: Pathogen Genomics Unit,COVID-19 Genomics UK (COG-UK) Consortium,Catherine Moore et al
EPI_ISL_472683,Wales Specialist Virology Centre Sequencing lab: Pathogen Genomics Unit,COVID-19 Genomics UK (COG-UK) Consortium,Catherine Moore et al
EPI_ISL_472684,Wales Specialist Virology Centre Sequencing lab: Pathogen Genomics Unit,COVID-19 Genomics UK (COG-UK) Consortium,Catherine Moore et al
EPI_ISL_472685,Wales Specialist Virology Centre Sequencing lab: Pathogen Genomics Unit,COVID-19 Genomics UK (COG-UK) Consortium,Catherine Moore et al
EPI_ISL_472686,Wales Specialist Virology Centre Sequencing lab: Pathogen Genomics Unit,COVID-19 Genomics UK (COG-UK) Consortium,Catherine Moore et al
EPI_ISL_472687,Wales Specialist Virology Centre Sequencing lab: Pathogen Genomics Unit,COVID-19 Genomics UK (COG-UK) Consortium,Catherine Moore et al
EPI_ISL_472689,Wales Specialist Virology Centre Sequencing lab: Pathogen Genomics Unit,COVID-19 Genomics UK (COG-UK) Consortium,Catherine Moore et al
EPI_ISL_472690,Wales Specialist Virology Centre Sequencing lab: Pathogen Genomics Unit,COVID-19 Genomics UK (COG-UK) Consortium,Catherine Moore et al
EPI_ISL_472691,Wales Specialist Virology Centre Sequencing lab: Pathogen Genomics Unit,COVID-19 Genomics UK (COG-UK) Consortium,Catherine Moore et al
EPI_ISL_472692,Wales Specialist Virology Centre Sequencing lab: Pathogen Genomics Unit,COVID-19 Genomics UK (COG-UK) Consortium,Catherine Moore et al
EPI_ISL_472693,Wales Specialist Virology Centre Sequencing lab: Pathogen Genomics Unit,COVID-19 Genomics UK (COG-UK) Consortium,Catherine Moore et al
EPI_ISL_472694,Wales Specialist Virology Centre Sequencing lab: Pathogen Genomics Unit,COVID-19 Genomics UK (COG-UK) Consortium,Catherine Moore et al
EPI_ISL_472695,Wales Specialist Virology Centre Sequencing lab: Pathogen Genomics Unit,COVID-19 Genomics UK (COG-UK) Consortium,Catherine Moore et al
EPI_ISL_472696,Wales Specialist Virology Centre Sequencing lab: Pathogen Genomics Unit,COVID-19 Genomics UK (COG-UK) Consortium,Catherine Moore et al
EPI_ISL_472697,Wales Specialist Virology Centre Sequencing lab: Pathogen Genomics Unit,COVID-19 Genomics UK (COG-UK) Consortium,Catherine Moore et al
EPI_ISL_472698,Wales Specialist Virology Centre Sequencing lab: Pathogen Genomics Unit,COVID-19 Genomics UK (COG-UK) Consortium,Catherine Moore et al
EPI_ISL_472699,Wales Specialist Virology Centre Sequencing lab: Pathogen Genomics Unit,COVID-19 Genomics UK (COG-UK) Consortium,Catherine Moore et al
EPI_ISL_472700,Wales Specialist Virology Centre Sequencing lab: Pathogen Genomics Unit,COVID-19 Genomics UK (COG-UK) Consortium,Catherine Moore et al
EPI_ISL_472701,Wales Specialist Virology Centre Sequencing lab: Pathogen Genomics Unit,COVID-19 Genomics UK (COG-UK) Consortium,Catherine Moore et al
EPI_ISL_472702,Wales Specialist Virology Centre Sequencing lab: Pathogen Genomics Unit,COVID-19 Genomics UK (COG-UK) Consortium,Catherine Moore et al
EPI_ISL_472703,Wales Specialist Virology Centre Sequencing lab: Pathogen Genomics Unit,COVID-19 Genomics UK (COG-UK) Consortium,Catherine Moore et al
EPI_ISL_472704,Wales Specialist Virology Centre Sequencing lab: Pathogen Genomics Unit,COVID-19 Genomics UK (COG-UK) Consortium,Catherine Moore et al
EPI_ISL_472705,Wales Specialist Virology Centre Sequencing lab: Pathogen Genomics Unit,COVID-19 Genomics UK (COG-UK) Consortium,Catherine Moore et al
EPI_ISL_472706,Wales Specialist Virology Centre Sequencing lab: Pathogen Genomics Unit,COVID-19 Genomics UK (COG-UK) Consortium,Catherine Moore et al
EPI_ISL_472707,Wales Specialist Virology Centre Sequencing lab: Pathogen Genomics Unit,COVID-19 Genomics UK (COG-UK) Consortium,Catherine Moore et al
EPI_ISL_472708,Wales Specialist Virology Centre Sequencing lab: Pathogen Genomics Unit,COVID-19 Genomics UK (COG-UK) Consortium,Catherine Moore et al
EPI_ISL_472709,Wales Specialist Virology Centre Sequencing lab: Pathogen Genomics Unit,COVID-19 Genomics UK (COG-UK) Consortium,Catherine Moore et al
EPI_ISL_472710,Wales Specialist Virology Centre Sequencing lab: Pathogen Genomics Unit,COVID-19 Genomics UK (COG-UK) Consortium,Catherine Moore et al
EPI_ISL_472711,Wales Specialist Virology Centre Sequencing lab: Pathogen Genomics Unit,COVID-19 Genomics UK (COG-UK) Consortium,Catherine Moore et al
EPI_ISL_472712,Wales Specialist Virology Centre Sequencing lab: Pathogen Genomics Unit,COVID-19 Genomics UK (COG-UK) Consortium,Catherine Moore et al
EPI_ISL_472714,Wales Specialist Virology Centre Sequencing lab: Pathogen Genomics Unit,COVID-19 Genomics UK (COG-UK) Consortium,Catherine Moore et al
EPI_ISL_472715,Wales Specialist Virology Centre Sequencing lab: Pathogen Genomics Unit,COVID-19 Genomics UK (COG-UK) Consortium,Catherine Moore et al
EPI_ISL_472716,Wales Specialist Virology Centre Sequencing lab: Pathogen Genomics Unit,COVID-19 Genomics UK (COG-UK) Consortium,Catherine Moore et al
EPI_ISL_472717,Wales Specialist Virology Centre Sequencing lab: Pathogen Genomics Unit,COVID-19 Genomics UK (COG-UK) Consortium,Catherine Moore et al
EPI_ISL_472718,Wales Specialist Virology Centre Sequencing lab: Pathogen Genomics Unit,COVID-19 Genomics UK (COG-UK) Consortium,Catherine Moore et al
EPI_ISL_472719,Wales Specialist Virology Centre Sequencing lab: Pathogen Genomics Unit,COVID-19 Genomics UK (COG-UK) Consortium,Catherine Moore et al
EPI_ISL_472720,Wales Specialist Virology Centre Sequencing lab: Pathogen Genomics Unit,COVID-19 Genomics UK (COG-UK) Consortium,Catherine Moore et al
EPI_ISL_472721,Wales Specialist Virology Centre Sequencing lab: Pathogen Genomics Unit,COVID-19 Genomics UK (COG-UK) Consortium,Catherine Moore et al
EPI_ISL_472722,Wales Specialist Virology Centre Sequencing lab: Pathogen Genomics Unit,COVID-19 Genomics UK (COG-UK) Consortium,Catherine Moore et al
EPI_ISL_472723,Wales Specialist Virology Centre Sequencing lab: Pathogen Genomics Unit,COVID-19 Genomics UK (COG-UK) Consortium,Catherine Moore et al
EPI_ISL_472724,Wales Specialist Virology Centre Sequencing lab: Pathogen Genomics Unit,COVID-19 Genomics UK (COG-UK) Consortium,Catherine Moore et al
EPI_ISL_473144,Wales Specialist Virology Centre Sequencing lab: Pathogen Genomics Unit,COVID-19 Genomics UK (COG-UK) Consortium,Catherine Moore et al
EPI_ISL_472726,Wales Specialist Virology Centre Sequencing lab: Pathogen Genomics Unit,COVID-19 Genomics UK (COG-UK) Consortium,Catherine Moore et al
EPI_ISL_472727,Wales Specialist Virology Centre Sequencing lab: Pathogen Genomics Unit,COVID-19 Genomics UK (COG-UK) Consortium,Catherine Moore et al
EPI_ISL_472728,Wales Specialist Virology Centre Sequencing lab: Pathogen Genomics Unit,COVID-19 Genomics UK (COG-UK) Consortium,Catherine Moore et al
EPI_ISL_472729,Wales Specialist Virology Centre Sequencing lab: Pathogen Genomics Unit,COVID-19 Genomics UK (COG-UK) Consortium,Catherine Moore et al
EPI_ISL_472730,Wales Specialist Virology Centre Sequencing lab: Pathogen Genomics Unit,COVID-19 Genomics UK (COG-UK) Consortium,Catherine Moore et al
EPI_ISL_472731,Wales Specialist Virology Centre Sequencing lab: Pathogen Genomics Unit,COVID-19 Genomics UK (COG-UK) Consortium,Catherine Moore et al
EPI_ISL_472732,Wales Specialist Virology Centre Sequencing lab: Pathogen Genomics Unit,COVID-19 Genomics UK (COG-UK) Consortium,Catherine Moore et al
EPI_ISL_472733,Wales Specialist Virology Centre Sequencing lab: Pathogen Genomics Unit,COVID-19 Genomics UK (COG-UK) Consortium,Catherine Moore et al
EPI_ISL_472734,Wales Specialist Virology Centre Sequencing lab: Pathogen Genomics Unit,COVID-19 Genomics UK (COG-UK) Consortium,Catherine Moore et al
EPI_ISL_472735,Wales Specialist Virology Centre Sequencing lab: Pathogen Genomics Unit,COVID-19 Genomics UK (COG-UK) Consortium,Catherine Moore et al
EPI_ISL_472736,Wales Specialist Virology Centre Sequencing lab: Pathogen Genomics Unit,COVID-19 Genomics UK (COG-UK) Consortium,Catherine Moore et al
EPI_ISL_472737,Wales Specialist Virology Centre Sequencing lab: Pathogen Genomics Unit,COVID-19 Genomics UK (COG-UK) Consortium,Catherine Moore et al
EPI_ISL_472738,Wales Specialist Virology Centre Sequencing lab: Pathogen Genomics Unit,COVID-19 Genomics UK (COG-UK) Consortium,Catherine Moore et al
EPI_ISL_472739,Wales Specialist Virology Centre Sequencing lab: Pathogen Genomics Unit,COVID-19 Genomics UK (COG-UK) Consortium,Catherine Moore et al
EPI_ISL_472740,Wales Specialist Virology Centre Sequencing lab: Pathogen Genomics Unit,COVID-19 Genomics UK (COG-UK) Consortium,Catherine Moore et al
EPI_ISL_472742,Wales Specialist Virology Centre Sequencing lab: Pathogen Genomics Unit,COVID-19 Genomics UK (COG-UK) Consortium,Catherine Moore et al
EPI_ISL_472744,Wales Specialist Virology Centre Sequencing lab: Pathogen Genomics Unit,COVID-19 Genomics UK (COG-UK) Consortium,Catherine Moore et al
EPI_ISL_472745,Wales Specialist Virology Centre Sequencing lab: Pathogen Genomics Unit,COVID-19 Genomics UK (COG-UK) Consortium,Catherine Moore et al
EPI_ISL_472746,Wales Specialist Virology Centre Sequencing lab: Pathogen Genomics Unit,COVID-19 Genomics UK (COG-UK) Consortium,Catherine Moore et al
EPI_ISL_472747,Wales Specialist Virology Centre Sequencing lab: Pathogen Genomics Unit,COVID-19 Genomics UK (COG-UK) Consortium,Catherine Moore et al
EPI_ISL_472748,Wales Specialist Virology Centre Sequencing lab: Pathogen Genomics Unit,COVID-19 Genomics UK (COG-UK) Consortium,Catherine Moore et al
EPI_ISL_472749,Wales Specialist Virology Centre Sequencing lab: Pathogen Genomics Unit,COVID-19 Genomics UK (COG-UK) Consortium,Catherine Moore et al
EPI_ISL_472750,Wales Specialist Virology Centre Sequencing lab: Pathogen Genomics Unit,COVID-19 Genomics UK (COG-UK) Consortium,Catherine Moore et al
EPI_ISL_472751,Wales Specialist Virology Centre Sequencing lab: Pathogen Genomics Unit,COVID-19 Genomics UK (COG-UK) Consortium,Catherine Moore et al
EPI_ISL_472752,Wales Specialist Virology Centre Sequencing lab: Pathogen Genomics Unit,COVID-19 Genomics UK (COG-UK) Consortium,Catherine Moore et al
EPI_ISL_472753,Wales Specialist Virology Centre Sequencing lab: Pathogen Genomics Unit,COVID-19 Genomics UK (COG-UK) Consortium,Catherine Moore et al
EPI_ISL_472754,Wales Specialist Virology Centre Sequencing lab: Pathogen Genomics Unit,COVID-19 Genomics UK (COG-UK) Consortium,Catherine Moore et al
EPI_ISL_472755,Wales Specialist Virology Centre Sequencing lab: Pathogen Genomics Unit,COVID-19 Genomics UK (COG-UK) Consortium,Catherine Moore et al
EPI_ISL_472756,Wales Specialist Virology Centre Sequencing lab: Pathogen Genomics Unit,COVID-19 Genomics UK (COG-UK) Consortium,Catherine Moore et al
EPI_ISL_472757,Wales Specialist Virology Centre Sequencing lab: Pathogen Genomics Unit,COVID-19 Genomics UK (COG-UK) Consortium,Catherine Moore et al
EPI_ISL_472758,Wales Specialist Virology Centre Sequencing lab: Pathogen Genomics Unit,COVID-19 Genomics UK (COG-UK) Consortium,Catherine Moore et al
EPI_ISL_472759,Wales Specialist Virology Centre Sequencing lab: Pathogen Genomics Unit,COVID-19 Genomics UK (COG-UK) Consortium,Catherine Moore et al
EPI_ISL_472760,Wales Specialist Virology Centre Sequencing lab: Pathogen Genomics Unit,COVID-19 Genomics UK (COG-UK) Consortium,Catherine Moore et al
EPI_ISL_472761,Wales Specialist Virology Centre Sequencing lab: Pathogen Genomics Unit,COVID-19 Genomics UK (COG-UK) Consortium,Catherine Moore et al
EPI_ISL_472762,Wales Specialist Virology Centre Sequencing lab: Pathogen Genomics Unit,COVID-19 Genomics UK (COG-UK) Consortium,Catherine Moore et al
EPI_ISL_472763,Wales Specialist Virology Centre Sequencing lab: Pathogen Genomics Unit,COVID-19 Genomics UK (COG-UK) Consortium,Catherine Moore et al
EPI_ISL_472764,Wales Specialist Virology Centre Sequencing lab: Pathogen Genomics Unit,COVID-19 Genomics UK (COG-UK) Consortium,Catherine Moore et al
EPI_ISL_472765,Wales Specialist Virology Centre Sequencing lab: Pathogen Genomics Unit,COVID-19 Genomics UK (COG-UK) Consortium,Catherine Moore et al
EPI_ISL_472766,Wales Specialist Virology Centre Sequencing lab: Pathogen Genomics Unit,COVID-19 Genomics UK (COG-UK) Consortium,Catherine Moore et al
EPI_ISL_472767,Wales Specialist Virology Centre Sequencing lab: Pathogen Genomics Unit,COVID-19 Genomics UK (COG-UK) Consortium,Catherine Moore et al
EPI_ISL_472768,Wales Specialist Virology Centre Sequencing lab: Pathogen Genomics Unit,COVID-19 Genomics UK (COG-UK) Consortium,Catherine Moore et al
EPI_ISL_472769,Wales Specialist Virology Centre Sequencing lab: Pathogen Genomics Unit,COVID-19 Genomics UK (COG-UK) Consortium,Catherine Moore et al
EPI_ISL_472770,Wales Specialist Virology Centre Sequencing lab: Pathogen Genomics Unit,COVID-19 Genomics UK (COG-UK) Consortium,Catherine Moore et al
EPI_ISL_472771,Wales Specialist Virology Centre Sequencing lab: Pathogen Genomics Unit,COVID-19 Genomics UK (COG-UK) Consortium,Catherine Moore et al
EPI_ISL_472772,Wales Specialist Virology Centre Sequencing lab: Pathogen Genomics Unit,COVID-19 Genomics UK (COG-UK) Consortium,Catherine Moore et al
EPI_ISL_472773,Wales Specialist Virology Centre Sequencing lab: Pathogen Genomics Unit,COVID-19 Genomics UK (COG-UK) Consortium,Catherine Moore et al
EPI_ISL_472775,Wales Specialist Virology Centre Sequencing lab: Pathogen Genomics Unit,COVID-19 Genomics UK (COG-UK) Consortium,Catherine Moore et al
EPI_ISL_472776,Wales Specialist Virology Centre Sequencing lab: Pathogen Genomics Unit,COVID-19 Genomics UK (COG-UK) Consortium,Catherine Moore et al
EPI_ISL_472777,Wales Specialist Virology Centre Sequencing lab: Pathogen Genomics Unit,COVID-19 Genomics UK (COG-UK) Consortium,Catherine Moore et al
EPI_ISL_472778,Wales Specialist Virology Centre Sequencing lab: Pathogen Genomics Unit,COVID-19 Genomics UK (COG-UK) Consortium,Catherine Moore et al
EPI_ISL_472779,Wales Specialist Virology Centre Sequencing lab: Pathogen Genomics Unit,COVID-19 Genomics UK (COG-UK) Consortium,Catherine Moore et al
EPI_ISL_472780,Wales Specialist Virology Centre Sequencing lab: Pathogen Genomics Unit,COVID-19 Genomics UK (COG-UK) Consortium,Catherine Moore et al
EPI_ISL_472781,Wales Specialist Virology Centre Sequencing lab: Pathogen Genomics Unit,COVID-19 Genomics UK (COG-UK) Consortium,Catherine Moore et al
EPI_ISL_472782,Wales Specialist Virology Centre Sequencing lab: Pathogen Genomics Unit,COVID-19 Genomics UK (COG-UK) Consortium,Catherine Moore et al
EPI_ISL_472783,Wales Specialist Virology Centre Sequencing lab: Pathogen Genomics Unit,COVID-19 Genomics UK (COG-UK) Consortium,Catherine Moore et al
EPI_ISL_472784,Wales Specialist Virology Centre Sequencing lab: Pathogen Genomics Unit,COVID-19 Genomics UK (COG-UK) Consortium,Catherine Moore et al
EPI_ISL_472785,Wales Specialist Virology Centre Sequencing lab: Pathogen Genomics Unit,COVID-19 Genomics UK (COG-UK) Consortium,Catherine Moore et al
EPI_ISL_472786,Wales Specialist Virology Centre Sequencing lab: Pathogen Genomics Unit,COVID-19 Genomics UK (COG-UK) Consortium,Catherine Moore et al
EPI_ISL_472787,Wales Specialist Virology Centre Sequencing lab: Pathogen Genomics Unit,COVID-19 Genomics UK (COG-UK) Consortium,Catherine Moore et al
EPI_ISL_472788,Wales Specialist Virology Centre Sequencing lab: Pathogen Genomics Unit,COVID-19 Genomics UK (COG-UK) Consortium,Catherine Moore et al
EPI_ISL_472789,Wales Specialist Virology Centre Sequencing lab: Pathogen Genomics Unit,COVID-19 Genomics UK (COG-UK) Consortium,Catherine Moore et al
EPI_ISL_472790,Wales Specialist Virology Centre Sequencing lab: Pathogen Genomics Unit,COVID-19 Genomics UK (COG-UK) Consortium,Catherine Moore et al
EPI_ISL_472791,Wales Specialist Virology Centre Sequencing lab: Pathogen Genomics Unit,COVID-19 Genomics UK (COG-UK) Consortium,Catherine Moore et al
EPI_ISL_472792,Wales Specialist Virology Centre Sequencing lab: Pathogen Genomics Unit,COVID-19 Genomics UK (COG-UK) Consortium,Catherine Moore et al
EPI_ISL_472793,Wales Specialist Virology Centre Sequencing lab: Pathogen Genomics Unit,COVID-19 Genomics UK (COG-UK) Consortium,Catherine Moore et al
EPI_ISL_472794,Wales Specialist Virology Centre Sequencing lab: Pathogen Genomics Unit,COVID-19 Genomics UK (COG-UK) Consortium,Catherine Moore et al
EPI_ISL_472795,Wales Specialist Virology Centre Sequencing lab: Pathogen Genomics Unit,COVID-19 Genomics UK (COG-UK) Consortium,Catherine Moore et al
EPI_ISL_472796,Wales Specialist Virology Centre Sequencing lab: Pathogen Genomics Unit,COVID-19 Genomics UK (COG-UK) Consortium,Catherine Moore et al
EPI_ISL_472797,Wales Specialist Virology Centre Sequencing lab: Pathogen Genomics Unit,COVID-19 Genomics UK (COG-UK) Consortium,Catherine Moore et al
EPI_ISL_472798,Wales Specialist Virology Centre Sequencing lab: Pathogen Genomics Unit,COVID-19 Genomics UK (COG-UK) Consortium,Catherine Moore et al
EPI_ISL_472799,Wales Specialist Virology Centre Sequencing lab: Pathogen Genomics Unit,COVID-19 Genomics UK (COG-UK) Consortium,Catherine Moore et al
EPI_ISL_472800,Wales Specialist Virology Centre Sequencing lab: Pathogen Genomics Unit,COVID-19 Genomics UK (COG-UK) Consortium,Catherine Moore et al
EPI_ISL_472801,Wales Specialist Virology Centre Sequencing lab: Pathogen Genomics Unit,COVID-19 Genomics UK (COG-UK) Consortium,Catherine Moore et al
EPI_ISL_472802,Wales Specialist Virology Centre Sequencing lab: Pathogen Genomics Unit,COVID-19 Genomics UK (COG-UK) Consortium,Catherine Moore et al
EPI_ISL_472803,Wales Specialist Virology Centre Sequencing lab: Pathogen Genomics Unit,COVID-19 Genomics UK (COG-UK) Consortium,Catherine Moore et al
EPI_ISL_472804,Wales Specialist Virology Centre Sequencing lab: Pathogen Genomics Unit,COVID-19 Genomics UK (COG-UK) Consortium,Catherine Moore et al
EPI_ISL_472805,Wales Specialist Virology Centre Sequencing lab: Pathogen Genomics Unit,COVID-19 Genomics UK (COG-UK) Consortium,Catherine Moore et al
EPI_ISL_472806,Wales Specialist Virology Centre Sequencing lab: Pathogen Genomics Unit,COVID-19 Genomics UK (COG-UK) Consortium,Catherine Moore et al
EPI_ISL_472807,Wales Specialist Virology Centre Sequencing lab: Pathogen Genomics Unit,COVID-19 Genomics UK (COG-UK) Consortium,Catherine Moore et al
EPI_ISL_472808,Wales Specialist Virology Centre Sequencing lab: Pathogen Genomics Unit,COVID-19 Genomics UK (COG-UK) Consortium,Catherine Moore et al
EPI_ISL_472809,Wales Specialist Virology Centre Sequencing lab: Pathogen Genomics Unit,COVID-19 Genomics UK (COG-UK) Consortium,Catherine Moore et al
EPI_ISL_472810,Wales Specialist Virology Centre Sequencing lab: Pathogen Genomics Unit,COVID-19 Genomics UK (COG-UK) Consortium,Catherine Moore et al
EPI_ISL_472811,Wales Specialist Virology Centre Sequencing lab: Pathogen Genomics Unit,COVID-19 Genomics UK (COG-UK) Consortium,Catherine Moore et al
EPI_ISL_472812,Wales Specialist Virology Centre Sequencing lab: Pathogen Genomics Unit,COVID-19 Genomics UK (COG-UK) Consortium,Catherine Moore et al
EPI_ISL_472813,Wales Specialist Virology Centre Sequencing lab: Pathogen Genomics Unit,COVID-19 Genomics UK (COG-UK) Consortium,Catherine Moore et al
EPI_ISL_472814,Wales Specialist Virology Centre Sequencing lab: Pathogen Genomics Unit,COVID-19 Genomics UK (COG-UK) Consortium,Catherine Moore et al
EPI_ISL_472815,Wales Specialist Virology Centre Sequencing lab: Pathogen Genomics Unit,COVID-19 Genomics UK (COG-UK) Consortium,Catherine Moore et al
EPI_ISL_472816,Wales Specialist Virology Centre Sequencing lab: Pathogen Genomics Unit,COVID-19 Genomics UK (COG-UK) Consortium,Catherine Moore et al
EPI_ISL_472817,Wales Specialist Virology Centre Sequencing lab: Pathogen Genomics Unit,COVID-19 Genomics UK (COG-UK) Consortium,Catherine Moore et al
EPI_ISL_472818,Wales Specialist Virology Centre Sequencing lab: Pathogen Genomics Unit,COVID-19 Genomics UK (COG-UK) Consortium,Catherine Moore et al
EPI_ISL_472819,Wales Specialist Virology Centre Sequencing lab: Pathogen Genomics Unit,COVID-19 Genomics UK (COG-UK) Consortium,Catherine Moore et al
EPI_ISL_472820,Wales Specialist Virology Centre Sequencing lab: Pathogen Genomics Unit,COVID-19 Genomics UK (COG-UK) Consortium,Catherine Moore et al
EPI_ISL_472821,Wales Specialist Virology Centre Sequencing lab: Pathogen Genomics Unit,COVID-19 Genomics UK (COG-UK) Consortium,Catherine Moore et al
EPI_ISL_472822,Wales Specialist Virology Centre Sequencing lab: Pathogen Genomics Unit,COVID-19 Genomics UK (COG-UK) Consortium,Catherine Moore et al
EPI_ISL_472823,Wales Specialist Virology Centre Sequencing lab: Pathogen Genomics Unit,COVID-19 Genomics UK (COG-UK) Consortium,Catherine Moore et al
EPI_ISL_472824,Wales Specialist Virology Centre Sequencing lab: Pathogen Genomics Unit,COVID-19 Genomics UK (COG-UK) Consortium,Catherine Moore et al
EPI_ISL_472825,Wales Specialist Virology Centre Sequencing lab: Pathogen Genomics Unit,COVID-19 Genomics UK (COG-UK) Consortium,Catherine Moore et al
EPI_ISL_472826,Wales Specialist Virology Centre Sequencing lab: Pathogen Genomics Unit,COVID-19 Genomics UK (COG-UK) Consortium,Catherine Moore et al
EPI_ISL_472827,Wales Specialist Virology Centre Sequencing lab: Pathogen Genomics Unit,COVID-19 Genomics UK (COG-UK) Consortium,Catherine Moore et al
EPI_ISL_472828,Wales Specialist Virology Centre Sequencing lab: Pathogen Genomics Unit,COVID-19 Genomics UK (COG-UK) Consortium,Catherine Moore et al
EPI_ISL_472829,Wales Specialist Virology Centre Sequencing lab: Pathogen Genomics Unit,COVID-19 Genomics UK (COG-UK) Consortium,Catherine Moore et al
EPI_ISL_472830,Wales Specialist Virology Centre Sequencing lab: Pathogen Genomics Unit,COVID-19 Genomics UK (COG-UK) Consortium,Catherine Moore et al
EPI_ISL_472831,Wales Specialist Virology Centre Sequencing lab: Pathogen Genomics Unit,COVID-19 Genomics UK (COG-UK) Consortium,Catherine Moore et al
EPI_ISL_472833,Wales Specialist Virology Centre Sequencing lab: Pathogen Genomics Unit,COVID-19 Genomics UK (COG-UK) Consortium,Catherine Moore et al
EPI_ISL_472834,Wales Specialist Virology Centre Sequencing lab: Pathogen Genomics Unit,COVID-19 Genomics UK (COG-UK) Consortium,Catherine Moore et al
EPI_ISL_472835,Wales Specialist Virology Centre Sequencing lab: Pathogen Genomics Unit,COVID-19 Genomics UK (COG-UK) Consortium,Catherine Moore et al
EPI_ISL_472836,Wales Specialist Virology Centre Sequencing lab: Pathogen Genomics Unit,COVID-19 Genomics UK (COG-UK) Consortium,Catherine Moore et al
EPI_ISL_472837,Wales Specialist Virology Centre Sequencing lab: Pathogen Genomics Unit,COVID-19 Genomics UK (COG-UK) Consortium,Catherine Moore et al
EPI_ISL_472838,Wales Specialist Virology Centre Sequencing lab: Pathogen Genomics Unit,COVID-19 Genomics UK (COG-UK) Consortium,Catherine Moore et al
EPI_ISL_472839,Wales Specialist Virology Centre Sequencing lab: Pathogen Genomics Unit,COVID-19 Genomics UK (COG-UK) Consortium,Catherine Moore et al
EPI_ISL_472843,Wales Specialist Virology Centre Sequencing lab: Pathogen Genomics Unit,COVID-19 Genomics UK (COG-UK) Consortium,Catherine Moore et al
EPI_ISL_472844,Wales Specialist Virology Centre Sequencing lab: Pathogen Genomics Unit,COVID-19 Genomics UK (COG-UK) Consortium,Catherine Moore et al
EPI_ISL_472845,Wales Specialist Virology Centre Sequencing lab: Pathogen Genomics Unit,COVID-19 Genomics UK (COG-UK) Consortium,Catherine Moore et al
EPI_ISL_472846,Wales Specialist Virology Centre Sequencing lab: Pathogen Genomics Unit,COVID-19 Genomics UK (COG-UK) Consortium,Catherine Moore et al
EPI_ISL_472847,Wales Specialist Virology Centre Sequencing lab: Pathogen Genomics Unit,COVID-19 Genomics UK (COG-UK) Consortium,Catherine Moore et al
EPI_ISL_472848,Wales Specialist Virology Centre Sequencing lab: Pathogen Genomics Unit,COVID-19 Genomics UK (COG-UK) Consortium,Catherine Moore et al
EPI_ISL_472849,Wales Specialist Virology Centre Sequencing lab: Pathogen Genomics Unit,COVID-19 Genomics UK (COG-UK) Consortium,Catherine Moore et al
EPI_ISL_472850,Wales Specialist Virology Centre Sequencing lab: Pathogen Genomics Unit,COVID-19 Genomics UK (COG-UK) Consortium,Catherine Moore et al
EPI_ISL_472851,Wales Specialist Virology Centre Sequencing lab: Pathogen Genomics Unit,COVID-19 Genomics UK (COG-UK) Consortium,Catherine Moore et al
EPI_ISL_472853,Wales Specialist Virology Centre Sequencing lab: Pathogen Genomics Unit,COVID-19 Genomics UK (COG-UK) Consortium,Catherine Moore et al
EPI_ISL_472854,Wales Specialist Virology Centre Sequencing lab: Pathogen Genomics Unit,COVID-19 Genomics UK (COG-UK) Consortium,Catherine Moore et al
EPI_ISL_472855,Wales Specialist Virology Centre Sequencing lab: Pathogen Genomics Unit,COVID-19 Genomics UK (COG-UK) Consortium,Catherine Moore et al
EPI_ISL_479284,Wales Specialist Virology Centre Sequencing lab: Pathogen Genomics Unit,COVID-19 Genomics UK (COG-UK) Consortium,Catherine Moore et al
EPI_ISL_472856,Wales Specialist Virology Centre Sequencing lab: Pathogen Genomics Unit,COVID-19 Genomics UK (COG-UK) Consortium,Catherine Moore et al
EPI_ISL_472857,Wales Specialist Virology Centre Sequencing lab: Pathogen Genomics Unit,COVID-19 Genomics UK (COG-UK) Consortium,Catherine Moore et al
EPI_ISL_472858,Wales Specialist Virology Centre Sequencing lab: Pathogen Genomics Unit,COVID-19 Genomics UK (COG-UK) Consortium,Catherine Moore et al
EPI_ISL_472859,Wales Specialist Virology Centre Sequencing lab: Pathogen Genomics Unit,COVID-19 Genomics UK (COG-UK) Consortium,Catherine Moore et al
EPI_ISL_472861,Wales Specialist Virology Centre Sequencing lab: Pathogen Genomics Unit,COVID-19 Genomics UK (COG-UK) Consortium,Catherine Moore et al
EPI_ISL_472862,Wales Specialist Virology Centre Sequencing lab: Pathogen Genomics Unit,COVID-19 Genomics UK (COG-UK) Consortium,Catherine Moore et al
EPI_ISL_479285,Wales Specialist Virology Centre Sequencing lab: Pathogen Genomics Unit,COVID-19 Genomics UK (COG-UK) Consortium,Catherine Moore et al
EPI_ISL_479286,Wales Specialist Virology Centre Sequencing lab: Pathogen Genomics Unit,COVID-19 Genomics UK (COG-UK) Consortium,Catherine Moore et al
EPI_ISL_472865,Wales Specialist Virology Centre Sequencing lab: Pathogen Genomics Unit,COVID-19 Genomics UK (COG-UK) Consortium,Catherine Moore et al
EPI_ISL_472866,Wales Specialist Virology Centre Sequencing lab: Pathogen Genomics Unit,COVID-19 Genomics UK (COG-UK) Consortium,Catherine Moore et al
EPI_ISL_472867,Wales Specialist Virology Centre Sequencing lab: Pathogen Genomics Unit,COVID-19 Genomics UK (COG-UK) Consortium,Catherine Moore et al
EPI_ISL_472868,Wales Specialist Virology Centre Sequencing lab: Pathogen Genomics Unit,COVID-19 Genomics UK (COG-UK) Consortium,Catherine Moore et al
EPI_ISL_472869,Wales Specialist Virology Centre Sequencing lab: Pathogen Genomics Unit,COVID-19 Genomics UK (COG-UK) Consortium,Catherine Moore et al
EPI_ISL_479287,Wales Specialist Virology Centre Sequencing lab: Pathogen Genomics Unit,COVID-19 Genomics UK (COG-UK) Consortium,Catherine Moore et al
EPI_ISL_472870,Wales Specialist Virology Centre Sequencing lab: Pathogen Genomics Unit,COVID-19 Genomics UK (COG-UK) Consortium,Catherine Moore et al
EPI_ISL_472871,Wales Specialist Virology Centre Sequencing lab: Pathogen Genomics Unit,COVID-19 Genomics UK (COG-UK) Consortium,Catherine Moore et al
EPI_ISL_479288,Wales Specialist Virology Centre Sequencing lab: Pathogen Genomics Unit,COVID-19 Genomics UK (COG-UK) Consortium,Catherine Moore et al
EPI_ISL_472872,Wales Specialist Virology Centre Sequencing lab: Pathogen Genomics Unit,COVID-19 Genomics UK (COG-UK) Consortium,Catherine Moore et al
EPI_ISL_472873,Wales Specialist Virology Centre Sequencing lab: Pathogen Genomics Unit,COVID-19 Genomics UK (COG-UK) Consortium,Catherine Moore et al
EPI_ISL_472874,Wales Specialist Virology Centre Sequencing lab: Pathogen Genomics Unit,COVID-19 Genomics UK (COG-UK) Consortium,Catherine Moore et al
EPI_ISL_472875,Wales Specialist Virology Centre Sequencing lab: Pathogen Genomics Unit,COVID-19 Genomics UK (COG-UK) Consortium,Catherine Moore et al
EPI_ISL_472876,Wales Specialist Virology Centre Sequencing lab: Pathogen Genomics Unit,COVID-19 Genomics UK (COG-UK) Consortium,Catherine Moore et al
EPI_ISL_472877,Wales Specialist Virology Centre Sequencing lab: Pathogen Genomics Unit,COVID-19 Genomics UK (COG-UK) Consortium,Catherine Moore et al
EPI_ISL_472878,Wales Specialist Virology Centre Sequencing lab: Pathogen Genomics Unit,COVID-19 Genomics UK (COG-UK) Consortium,Catherine Moore et al
EPI_ISL_472879,Wales Specialist Virology Centre Sequencing lab: Pathogen Genomics Unit,COVID-19 Genomics UK (COG-UK) Consortium,Catherine Moore et al
EPI_ISL_472880,Wales Specialist Virology Centre Sequencing lab: Pathogen Genomics Unit,COVID-19 Genomics UK (COG-UK) Consortium,Catherine Moore et al
EPI_ISL_472881,Wales Specialist Virology Centre Sequencing lab: Pathogen Genomics Unit,COVID-19 Genomics UK (COG-UK) Consortium,Catherine Moore et al
EPI_ISL_472882,Wales Specialist Virology Centre Sequencing lab: Pathogen Genomics Unit,COVID-19 Genomics UK (COG-UK) Consortium,Catherine Moore et al
EPI_ISL_472883,Wales Specialist Virology Centre Sequencing lab: Pathogen Genomics Unit,COVID-19 Genomics UK (COG-UK) Consortium,Catherine Moore et al
EPI_ISL_472884,Wales Specialist Virology Centre Sequencing lab: Pathogen Genomics Unit,COVID-19 Genomics UK (COG-UK) Consortium,Catherine Moore et al
EPI_ISL_472885,Wales Specialist Virology Centre Sequencing lab: Pathogen Genomics Unit,COVID-19 Genomics UK (COG-UK) Consortium,Catherine Moore et al
EPI_ISL_472886,Wales Specialist Virology Centre Sequencing lab: Pathogen Genomics Unit,COVID-19 Genomics UK (COG-UK) Consortium,Catherine Moore et al
EPI_ISL_472887,Wales Specialist Virology Centre Sequencing lab: Pathogen Genomics Unit,COVID-19 Genomics UK (COG-UK) Consortium,Catherine Moore et al
EPI_ISL_472888,Wales Specialist Virology Centre Sequencing lab: Pathogen Genomics Unit,COVID-19 Genomics UK (COG-UK) Consortium,Catherine Moore et al
EPI_ISL_472889,Wales Specialist Virology Centre Sequencing lab: Pathogen Genomics Unit,COVID-19 Genomics UK (COG-UK) Consortium,Catherine Moore et al
EPI_ISL_472890,Wales Specialist Virology Centre Sequencing lab: Pathogen Genomics Unit,COVID-19 Genomics UK (COG-UK) Consortium,Catherine Moore et al
EPI_ISL_473142,Wales Specialist Virology Centre Sequencing lab: Pathogen Genomics Unit,COVID-19 Genomics UK (COG-UK) Consortium,Catherine Moore et al
EPI_ISL_472892,Wales Specialist Virology Centre Sequencing lab: Pathogen Genomics Unit,COVID-19 Genomics UK (COG-UK) Consortium,Catherine Moore et al
EPI_ISL_472893,Wales Specialist Virology Centre Sequencing lab: Pathogen Genomics Unit,COVID-19 Genomics UK (COG-UK) Consortium,Catherine Moore et al
EPI_ISL_472894,Wales Specialist Virology Centre Sequencing lab: Pathogen Genomics Unit,COVID-19 Genomics UK (COG-UK) Consortium,Catherine Moore et al
EPI_ISL_472895,Wales Specialist Virology Centre Sequencing lab: Pathogen Genomics Unit,COVID-19 Genomics UK (COG-UK) Consortium,Catherine Moore et al
EPI_ISL_479289,Wales Specialist Virology Centre Sequencing lab: Pathogen Genomics Unit,COVID-19 Genomics UK (COG-UK) Consortium,Catherine Moore et al
EPI_ISL_472896,Wales Specialist Virology Centre Sequencing lab: Pathogen Genomics Unit,COVID-19 Genomics UK (COG-UK) Consortium,Catherine Moore et al
EPI_ISL_472897,Wales Specialist Virology Centre Sequencing lab: Pathogen Genomics Unit,COVID-19 Genomics UK (COG-UK) Consortium,Catherine Moore et al
EPI_ISL_472898,Wales Specialist Virology Centre Sequencing lab: Pathogen Genomics Unit,COVID-19 Genomics UK (COG-UK) Consortium,Catherine Moore et al
EPI_ISL_472899,Wales Specialist Virology Centre Sequencing lab: Pathogen Genomics Unit,COVID-19 Genomics UK (COG-UK) Consortium,Catherine Moore et al
EPI_ISL_472900,Wales Specialist Virology Centre Sequencing lab: Pathogen Genomics Unit,COVID-19 Genomics UK (COG-UK) Consortium,Catherine Moore et al
EPI_ISL_479290,Wales Specialist Virology Centre Sequencing lab: Pathogen Genomics Unit,COVID-19 Genomics UK (COG-UK) Consortium,Catherine Moore et al
EPI_ISL_472901,Wales Specialist Virology Centre Sequencing lab: Pathogen Genomics Unit,COVID-19 Genomics UK (COG-UK) Consortium,Catherine Moore et al
EPI_ISL_472902,Wales Specialist Virology Centre Sequencing lab: Pathogen Genomics Unit,COVID-19 Genomics UK (COG-UK) Consortium,Catherine Moore et al
EPI_ISL_472903,Wales Specialist Virology Centre Sequencing lab: Pathogen Genomics Unit,COVID-19 Genomics UK (COG-UK) Consortium,Catherine Moore et al
EPI_ISL_472904,Wales Specialist Virology Centre Sequencing lab: Pathogen Genomics Unit,COVID-19 Genomics UK (COG-UK) Consortium,Catherine Moore et al
EPI_ISL_472905,Wales Specialist Virology Centre Sequencing lab: Pathogen Genomics Unit,COVID-19 Genomics UK (COG-UK) Consortium,Catherine Moore et al
EPI_ISL_472906,Wales Specialist Virology Centre Sequencing lab: Pathogen Genomics Unit,COVID-19 Genomics UK (COG-UK) Consortium,Catherine Moore et al
EPI_ISL_472907,Wales Specialist Virology Centre Sequencing lab: Pathogen Genomics Unit,COVID-19 Genomics UK (COG-UK) Consortium,Catherine Moore et al
EPI_ISL_472908,Wales Specialist Virology Centre Sequencing lab: Pathogen Genomics Unit,COVID-19 Genomics UK (COG-UK) Consortium,Catherine Moore et al
EPI_ISL_472909,Wales Specialist Virology Centre Sequencing lab: Pathogen Genomics Unit,COVID-19 Genomics UK (COG-UK) Consortium,Catherine Moore et al
EPI_ISL_472910,Wales Specialist Virology Centre Sequencing lab: Pathogen Genomics Unit,COVID-19 Genomics UK (COG-UK) Consortium,Catherine Moore et al
EPI_ISL_472911,Wales Specialist Virology Centre Sequencing lab: Pathogen Genomics Unit,COVID-19 Genomics UK (COG-UK) Consortium,Catherine Moore et al
EPI_ISL_472912,Wales Specialist Virology Centre Sequencing lab: Pathogen Genomics Unit,COVID-19 Genomics UK (COG-UK) Consortium,Catherine Moore et al
EPI_ISL_472913,Wales Specialist Virology Centre Sequencing lab: Pathogen Genomics Unit,COVID-19 Genomics UK (COG-UK) Consortium,Catherine Moore et al
EPI_ISL_472914,Wales Specialist Virology Centre Sequencing lab: Pathogen Genomics Unit,COVID-19 Genomics UK (COG-UK) Consortium,Catherine Moore et al
EPI_ISL_479291,Wales Specialist Virology Centre Sequencing lab: Pathogen Genomics Unit,COVID-19 Genomics UK (COG-UK) Consortium,Catherine Moore et al
EPI_ISL_472915,Wales Specialist Virology Centre Sequencing lab: Pathogen Genomics Unit,COVID-19 Genomics UK (COG-UK) Consortium,Catherine Moore et al
EPI_ISL_472916,Wales Specialist Virology Centre Sequencing lab: Pathogen Genomics Unit,COVID-19 Genomics UK (COG-UK) Consortium,Catherine Moore et al
EPI_ISL_472917,Wales Specialist Virology Centre Sequencing lab: Pathogen Genomics Unit,COVID-19 Genomics UK (COG-UK) Consortium,Catherine Moore et al
EPI_ISL_479292,Wales Specialist Virology Centre Sequencing lab: Pathogen Genomics Unit,COVID-19 Genomics UK (COG-UK) Consortium,Catherine Moore et al
EPI_ISL_472918,Wales Specialist Virology Centre Sequencing lab: Pathogen Genomics Unit,COVID-19 Genomics UK (COG-UK) Consortium,Catherine Moore et al
EPI_ISL_472919,Wales Specialist Virology Centre Sequencing lab: Pathogen Genomics Unit,COVID-19 Genomics UK (COG-UK) Consortium,Catherine Moore et al
EPI_ISL_472920,Wales Specialist Virology Centre Sequencing lab: Pathogen Genomics Unit,COVID-19 Genomics UK (COG-UK) Consortium,Catherine Moore et al
EPI_ISL_472921,Wales Specialist Virology Centre Sequencing lab: Pathogen Genomics Unit,COVID-19 Genomics UK (COG-UK) Consortium,Catherine Moore et al
EPI_ISL_472922,Wales Specialist Virology Centre Sequencing lab: Pathogen Genomics Unit,COVID-19 Genomics UK (COG-UK) Consortium,Catherine Moore et al
EPI_ISL_472923,Wales Specialist Virology Centre Sequencing lab: Pathogen Genomics Unit,COVID-19 Genomics UK (COG-UK) Consortium,Catherine Moore et al
EPI_ISL_472924,Wales Specialist Virology Centre Sequencing lab: Pathogen Genomics Unit,COVID-19 Genomics UK (COG-UK) Consortium,Catherine Moore et al
EPI_ISL_472925,Wales Specialist Virology Centre Sequencing lab: Pathogen Genomics Unit,COVID-19 Genomics UK (COG-UK) Consortium,Catherine Moore et al
EPI_ISL_472926,Wales Specialist Virology Centre Sequencing lab: Pathogen Genomics Unit,COVID-19 Genomics UK (COG-UK) Consortium,Catherine Moore et al
EPI_ISL_472927,Wales Specialist Virology Centre Sequencing lab: Pathogen Genomics Unit,COVID-19 Genomics UK (COG-UK) Consortium,Catherine Moore et al
EPI_ISL_472928,Wales Specialist Virology Centre Sequencing lab: Pathogen Genomics Unit,COVID-19 Genomics UK (COG-UK) Consortium,Catherine Moore et al
EPI_ISL_472929,Wales Specialist Virology Centre Sequencing lab: Pathogen Genomics Unit,COVID-19 Genomics UK (COG-UK) Consortium,Catherine Moore et al
EPI_ISL_472930,Wales Specialist Virology Centre Sequencing lab: Pathogen Genomics Unit,COVID-19 Genomics UK (COG-UK) Consortium,Catherine Moore et al
EPI_ISL_472931,Wales Specialist Virology Centre Sequencing lab: Pathogen Genomics Unit,COVID-19 Genomics UK (COG-UK) Consortium,Catherine Moore et al
EPI_ISL_472932,Wales Specialist Virology Centre Sequencing lab: Pathogen Genomics Unit,COVID-19 Genomics UK (COG-UK) Consortium,Catherine Moore et al
EPI_ISL_472934,Wales Specialist Virology Centre Sequencing lab: Pathogen Genomics Unit,COVID-19 Genomics UK (COG-UK) Consortium,Catherine Moore et al
EPI_ISL_472935,Wales Specialist Virology Centre Sequencing lab: Pathogen Genomics Unit,COVID-19 Genomics UK (COG-UK) Consortium,Catherine Moore et al
EPI_ISL_472937,Wales Specialist Virology Centre Sequencing lab: Pathogen Genomics Unit,COVID-19 Genomics UK (COG-UK) Consortium,Catherine Moore et al
EPI_ISL_472938,Wales Specialist Virology Centre Sequencing lab: Pathogen Genomics Unit,COVID-19 Genomics UK (COG-UK) Consortium,Catherine Moore et al
EPI_ISL_472939,Wales Specialist Virology Centre Sequencing lab: Pathogen Genomics Unit,COVID-19 Genomics UK (COG-UK) Consortium,Catherine Moore et al
EPI_ISL_472940,Wales Specialist Virology Centre Sequencing lab: Pathogen Genomics Unit,COVID-19 Genomics UK (COG-UK) Consortium,Catherine Moore et al
EPI_ISL_472941,Wales Specialist Virology Centre Sequencing lab: Pathogen Genomics Unit,COVID-19 Genomics UK (COG-UK) Consortium,Catherine Moore et al
EPI_ISL_472942,Wales Specialist Virology Centre Sequencing lab: Pathogen Genomics Unit,COVID-19 Genomics UK (COG-UK) Consortium,Catherine Moore et al
EPI_ISL_472943,Wales Specialist Virology Centre Sequencing lab: Pathogen Genomics Unit,COVID-19 Genomics UK (COG-UK) Consortium,Catherine Moore et al
EPI_ISL_472944,Wales Specialist Virology Centre Sequencing lab: Pathogen Genomics Unit,COVID-19 Genomics UK (COG-UK) Consortium,Catherine Moore et al
EPI_ISL_472946,Wales Specialist Virology Centre Sequencing lab: Pathogen Genomics Unit,COVID-19 Genomics UK (COG-UK) Consortium,Catherine Moore et al
EPI_ISL_472947,Wales Specialist Virology Centre Sequencing lab: Pathogen Genomics Unit,COVID-19 Genomics UK (COG-UK) Consortium,Catherine Moore et al
EPI_ISL_472948,Wales Specialist Virology Centre Sequencing lab: Pathogen Genomics Unit,COVID-19 Genomics UK (COG-UK) Consortium,Catherine Moore et al
EPI_ISL_472949,Wales Specialist Virology Centre Sequencing lab: Pathogen Genomics Unit,COVID-19 Genomics UK (COG-UK) Consortium,Catherine Moore et al
EPI_ISL_472950,Wales Specialist Virology Centre Sequencing lab: Pathogen Genomics Unit,COVID-19 Genomics UK (COG-UK) Consortium,Catherine Moore et al
EPI_ISL_472951,Wales Specialist Virology Centre Sequencing lab: Pathogen Genomics Unit,COVID-19 Genomics UK (COG-UK) Consortium,Catherine Moore et al
EPI_ISL_479294,Wales Specialist Virology Centre Sequencing lab: Pathogen Genomics Unit,COVID-19 Genomics UK (COG-UK) Consortium,Catherine Moore et al
EPI_ISL_472952,Wales Specialist Virology Centre Sequencing lab: Pathogen Genomics Unit,COVID-19 Genomics UK (COG-UK) Consortium,Catherine Moore et al
EPI_ISL_472953,Wales Specialist Virology Centre Sequencing lab: Pathogen Genomics Unit,COVID-19 Genomics UK (COG-UK) Consortium,Catherine Moore et al
EPI_ISL_472954,Wales Specialist Virology Centre Sequencing lab: Pathogen Genomics Unit,COVID-19 Genomics UK (COG-UK) Consortium,Catherine Moore et al
EPI_ISL_472955,Wales Specialist Virology Centre Sequencing lab: Pathogen Genomics Unit,COVID-19 Genomics UK (COG-UK) Consortium,Catherine Moore et al
EPI_ISL_472956,Wales Specialist Virology Centre Sequencing lab: Pathogen Genomics Unit,COVID-19 Genomics UK (COG-UK) Consortium,Catherine Moore et al
EPI_ISL_472957,Wales Specialist Virology Centre Sequencing lab: Pathogen Genomics Unit,COVID-19 Genomics UK (COG-UK) Consortium,Catherine Moore et al
EPI_ISL_472958,Wales Specialist Virology Centre Sequencing lab: Pathogen Genomics Unit,COVID-19 Genomics UK (COG-UK) Consortium,Catherine Moore et al
EPI_ISL_472959,Wales Specialist Virology Centre Sequencing lab: Pathogen Genomics Unit,COVID-19 Genomics UK (COG-UK) Consortium,Catherine Moore et al
EPI_ISL_472960,Wales Specialist Virology Centre Sequencing lab: Pathogen Genomics Unit,COVID-19 Genomics UK (COG-UK) Consortium,Catherine Moore et al
EPI_ISL_472961,Wales Specialist Virology Centre Sequencing lab: Pathogen Genomics Unit,COVID-19 Genomics UK (COG-UK) Consortium,Catherine Moore et al
EPI_ISL_472962,Wales Specialist Virology Centre Sequencing lab: Pathogen Genomics Unit,COVID-19 Genomics UK (COG-UK) Consortium,Catherine Moore et al
EPI_ISL_472963,Wales Specialist Virology Centre Sequencing lab: Pathogen Genomics Unit,COVID-19 Genomics UK (COG-UK) Consortium,Catherine Moore et al
EPI_ISL_472964,Wales Specialist Virology Centre Sequencing lab: Pathogen Genomics Unit,COVID-19 Genomics UK (COG-UK) Consortium,Catherine Moore et al
EPI_ISL_472965,Wales Specialist Virology Centre Sequencing lab: Pathogen Genomics Unit,COVID-19 Genomics UK (COG-UK) Consortium,Catherine Moore et al
EPI_ISL_472966,Wales Specialist Virology Centre Sequencing lab: Pathogen Genomics Unit,COVID-19 Genomics UK (COG-UK) Consortium,Catherine Moore et al
EPI_ISL_472967,Wales Specialist Virology Centre Sequencing lab: Pathogen Genomics Unit,COVID-19 Genomics UK (COG-UK) Consortium,Catherine Moore et al
EPI_ISL_479295,Wales Specialist Virology Centre Sequencing lab: Pathogen Genomics Unit,COVID-19 Genomics UK (COG-UK) Consortium,Catherine Moore et al
EPI_ISL_472968,Wales Specialist Virology Centre Sequencing lab: Pathogen Genomics Unit,COVID-19 Genomics UK (COG-UK) Consortium,Catherine Moore et al
EPI_ISL_472969,Wales Specialist Virology Centre Sequencing lab: Pathogen Genomics Unit,COVID-19 Genomics UK (COG-UK) Consortium,Catherine Moore et al
EPI_ISL_472970,Wales Specialist Virology Centre Sequencing lab: Pathogen Genomics Unit,COVID-19 Genomics UK (COG-UK) Consortium,Catherine Moore et al
EPI_ISL_472971,Wales Specialist Virology Centre Sequencing lab: Pathogen Genomics Unit,COVID-19 Genomics UK (COG-UK) Consortium,Catherine Moore et al
EPI_ISL_472972,Wales Specialist Virology Centre Sequencing lab: Pathogen Genomics Unit,COVID-19 Genomics UK (COG-UK) Consortium,Catherine Moore et al
EPI_ISL_472973,Wales Specialist Virology Centre Sequencing lab: Pathogen Genomics Unit,COVID-19 Genomics UK (COG-UK) Consortium,Catherine Moore et al
EPI_ISL_479296,Wales Specialist Virology Centre Sequencing lab: Pathogen Genomics Unit,COVID-19 Genomics UK (COG-UK) Consortium,Catherine Moore et al
EPI_ISL_472974,Wales Specialist Virology Centre Sequencing lab: Pathogen Genomics Unit,COVID-19 Genomics UK (COG-UK) Consortium,Catherine Moore et al
EPI_ISL_472975,Wales Specialist Virology Centre Sequencing lab: Pathogen Genomics Unit,COVID-19 Genomics UK (COG-UK) Consortium,Catherine Moore et al
EPI_ISL_472976,Wales Specialist Virology Centre Sequencing lab: Pathogen Genomics Unit,COVID-19 Genomics UK (COG-UK) Consortium,Catherine Moore et al
EPI_ISL_479297,Wales Specialist Virology Centre Sequencing lab: Pathogen Genomics Unit,COVID-19 Genomics UK (COG-UK) Consortium,Catherine Moore et al
EPI_ISL_472978,Wales Specialist Virology Centre Sequencing lab: Pathogen Genomics Unit,COVID-19 Genomics UK (COG-UK) Consortium,Catherine Moore et al
EPI_ISL_472979,Wales Specialist Virology Centre Sequencing lab: Pathogen Genomics Unit,COVID-19 Genomics UK (COG-UK) Consortium,Catherine Moore et al
EPI_ISL_472980,Wales Specialist Virology Centre Sequencing lab: Pathogen Genomics Unit,COVID-19 Genomics UK (COG-UK) Consortium,Catherine Moore et al
EPI_ISL_472981,Wales Specialist Virology Centre Sequencing lab: Pathogen Genomics Unit,COVID-19 Genomics UK (COG-UK) Consortium,Catherine Moore et al
EPI_ISL_472982,Wales Specialist Virology Centre Sequencing lab: Pathogen Genomics Unit,COVID-19 Genomics UK (COG-UK) Consortium,Catherine Moore et al
EPI_ISL_472983,Wales Specialist Virology Centre Sequencing lab: Pathogen Genomics Unit,COVID-19 Genomics UK (COG-UK) Consortium,Catherine Moore et al
EPI_ISL_472985,Wales Specialist Virology Centre Sequencing lab: Pathogen Genomics Unit,COVID-19 Genomics UK (COG-UK) Consortium,Catherine Moore et al
EPI_ISL_472986,Wales Specialist Virology Centre Sequencing lab: Pathogen Genomics Unit,COVID-19 Genomics UK (COG-UK) Consortium,Catherine Moore et al
EPI_ISL_472987,Wales Specialist Virology Centre Sequencing lab: Pathogen Genomics Unit,COVID-19 Genomics UK (COG-UK) Consortium,Catherine Moore et al
EPI_ISL_479298,Wales Specialist Virology Centre Sequencing lab: Pathogen Genomics Unit,COVID-19 Genomics UK (COG-UK) Consortium,Catherine Moore et al
EPI_ISL_472988,Wales Specialist Virology Centre Sequencing lab: Pathogen Genomics Unit,COVID-19 Genomics UK (COG-UK) Consortium,Catherine Moore et al
EPI_ISL_472989,Wales Specialist Virology Centre Sequencing lab: Pathogen Genomics Unit,COVID-19 Genomics UK (COG-UK) Consortium,Catherine Moore et al
EPI_ISL_472990,Wales Specialist Virology Centre Sequencing lab: Pathogen Genomics Unit,COVID-19 Genomics UK (COG-UK) Consortium,Catherine Moore et al
EPI_ISL_472991,Wales Specialist Virology Centre Sequencing lab: Pathogen Genomics Unit,COVID-19 Genomics UK (COG-UK) Consortium,Catherine Moore et al
EPI_ISL_472992,Wales Specialist Virology Centre Sequencing lab: Pathogen Genomics Unit,COVID-19 Genomics UK (COG-UK) Consortium,Catherine Moore et al
EPI_ISL_472993,Wales Specialist Virology Centre Sequencing lab: Pathogen Genomics Unit,COVID-19 Genomics UK (COG-UK) Consortium,Catherine Moore et al
EPI_ISL_472994,Wales Specialist Virology Centre Sequencing lab: Pathogen Genomics Unit,COVID-19 Genomics UK (COG-UK) Consortium,Catherine Moore et al
EPI_ISL_472995,Wales Specialist Virology Centre Sequencing lab: Pathogen Genomics Unit,COVID-19 Genomics UK (COG-UK) Consortium,Catherine Moore et al
EPI_ISL_472996,Wales Specialist Virology Centre Sequencing lab: Pathogen Genomics Unit,COVID-19 Genomics UK (COG-UK) Consortium,Catherine Moore et al
EPI_ISL_472997,Wales Specialist Virology Centre Sequencing lab: Pathogen Genomics Unit,COVID-19 Genomics UK (COG-UK) Consortium,Catherine Moore et al
EPI_ISL_472998,Wales Specialist Virology Centre Sequencing lab: Pathogen Genomics Unit,COVID-19 Genomics UK (COG-UK) Consortium,Catherine Moore et al
EPI_ISL_472999,Wales Specialist Virology Centre Sequencing lab: Pathogen Genomics Unit,COVID-19 Genomics UK (COG-UK) Consortium,Catherine Moore et al
EPI_ISL_473000,Wales Specialist Virology Centre Sequencing lab: Pathogen Genomics Unit,COVID-19 Genomics UK (COG-UK) Consortium,Catherine Moore et al
EPI_ISL_473001,Wales Specialist Virology Centre Sequencing lab: Pathogen Genomics Unit,COVID-19 Genomics UK (COG-UK) Consortium,Catherine Moore et al
EPI_ISL_473002,Wales Specialist Virology Centre Sequencing lab: Pathogen Genomics Unit,COVID-19 Genomics UK (COG-UK) Consortium,Catherine Moore et al
EPI_ISL_473004,Wales Specialist Virology Centre Sequencing lab: Pathogen Genomics Unit,COVID-19 Genomics UK (COG-UK) Consortium,Catherine Moore et al
EPI_ISL_479299,Wales Specialist Virology Centre Sequencing lab: Pathogen Genomics Unit,COVID-19 Genomics UK (COG-UK) Consortium,Catherine Moore et al
EPI_ISL_473005,Wales Specialist Virology Centre Sequencing lab: Pathogen Genomics Unit,COVID-19 Genomics UK (COG-UK) Consortium,Catherine Moore et al
EPI_ISL_473006,Wales Specialist Virology Centre Sequencing lab: Pathogen Genomics Unit,COVID-19 Genomics UK (COG-UK) Consortium,Catherine Moore et al
EPI_ISL_473007,Wales Specialist Virology Centre Sequencing lab: Pathogen Genomics Unit,COVID-19 Genomics UK (COG-UK) Consortium,Catherine Moore et al
EPI_ISL_473008,Wales Specialist Virology Centre Sequencing lab: Pathogen Genomics Unit,COVID-19 Genomics UK (COG-UK) Consortium,Catherine Moore et al
EPI_ISL_473009,Wales Specialist Virology Centre Sequencing lab: Pathogen Genomics Unit,COVID-19 Genomics UK (COG-UK) Consortium,Catherine Moore et al
EPI_ISL_473010,Wales Specialist Virology Centre Sequencing lab: Pathogen Genomics Unit,COVID-19 Genomics UK (COG-UK) Consortium,Catherine Moore et al
EPI_ISL_473011,Wales Specialist Virology Centre Sequencing lab: Pathogen Genomics Unit,COVID-19 Genomics UK (COG-UK) Consortium,Catherine Moore et al
EPI_ISL_473012,Wales Specialist Virology Centre Sequencing lab: Pathogen Genomics Unit,COVID-19 Genomics UK (COG-UK) Consortium,Catherine Moore et al
EPI_ISL_473013,Wales Specialist Virology Centre Sequencing lab: Pathogen Genomics Unit,COVID-19 Genomics UK (COG-UK) Consortium,Catherine Moore et al
EPI_ISL_473014,Wales Specialist Virology Centre Sequencing lab: Pathogen Genomics Unit,COVID-19 Genomics UK (COG-UK) Consortium,Catherine Moore et al
EPI_ISL_473015,Wales Specialist Virology Centre Sequencing lab: Pathogen Genomics Unit,COVID-19 Genomics UK (COG-UK) Consortium,Catherine Moore et al
EPI_ISL_473016,Wales Specialist Virology Centre Sequencing lab: Pathogen Genomics Unit,COVID-19 Genomics UK (COG-UK) Consortium,Catherine Moore et al
EPI_ISL_473017,Wales Specialist Virology Centre Sequencing lab: Pathogen Genomics Unit,COVID-19 Genomics UK (COG-UK) Consortium,Catherine Moore et al
EPI_ISL_473018,Wales Specialist Virology Centre Sequencing lab: Pathogen Genomics Unit,COVID-19 Genomics UK (COG-UK) Consortium,Catherine Moore et al
EPI_ISL_473019,Wales Specialist Virology Centre Sequencing lab: Pathogen Genomics Unit,COVID-19 Genomics UK (COG-UK) Consortium,Catherine Moore et al
EPI_ISL_473020,Wales Specialist Virology Centre Sequencing lab: Pathogen Genomics Unit,COVID-19 Genomics UK (COG-UK) Consortium,Catherine Moore et al
EPI_ISL_473021,Wales Specialist Virology Centre Sequencing lab: Pathogen Genomics Unit,COVID-19 Genomics UK (COG-UK) Consortium,Catherine Moore et al
EPI_ISL_473022,Wales Specialist Virology Centre Sequencing lab: Pathogen Genomics Unit,COVID-19 Genomics UK (COG-UK) Consortium,Catherine Moore et al
EPI_ISL_473023,Wales Specialist Virology Centre Sequencing lab: Pathogen Genomics Unit,COVID-19 Genomics UK (COG-UK) Consortium,Catherine Moore et al
EPI_ISL_473024,Wales Specialist Virology Centre Sequencing lab: Pathogen Genomics Unit,COVID-19 Genomics UK (COG-UK) Consortium,Catherine Moore et al
EPI_ISL_473025,Wales Specialist Virology Centre Sequencing lab: Pathogen Genomics Unit,COVID-19 Genomics UK (COG-UK) Consortium,Catherine Moore et al
EPI_ISL_473026,Wales Specialist Virology Centre Sequencing lab: Pathogen Genomics Unit,COVID-19 Genomics UK (COG-UK) Consortium,Catherine Moore et al
EPI_ISL_473027,Wales Specialist Virology Centre Sequencing lab: Pathogen Genomics Unit,COVID-19 Genomics UK (COG-UK) Consortium,Catherine Moore et al
EPI_ISL_473028,Wales Specialist Virology Centre Sequencing lab: Pathogen Genomics Unit,COVID-19 Genomics UK (COG-UK) Consortium,Catherine Moore et al
EPI_ISL_473029,Wales Specialist Virology Centre Sequencing lab: Pathogen Genomics Unit,COVID-19 Genomics UK (COG-UK) Consortium,Catherine Moore et al
EPI_ISL_473030,Wales Specialist Virology Centre Sequencing lab: Pathogen Genomics Unit,COVID-19 Genomics UK (COG-UK) Consortium,Catherine Moore et al
EPI_ISL_473031,Wales Specialist Virology Centre Sequencing lab: Pathogen Genomics Unit,COVID-19 Genomics UK (COG-UK) Consortium,Catherine Moore et al
EPI_ISL_473032,Wales Specialist Virology Centre Sequencing lab: Pathogen Genomics Unit,COVID-19 Genomics UK (COG-UK) Consortium,Catherine Moore et al
EPI_ISL_473033,Wales Specialist Virology Centre Sequencing lab: Pathogen Genomics Unit,COVID-19 Genomics UK (COG-UK) Consortium,Catherine Moore et al
EPI_ISL_473034,Wales Specialist Virology Centre Sequencing lab: Pathogen Genomics Unit,COVID-19 Genomics UK (COG-UK) Consortium,Catherine Moore et al
EPI_ISL_473035,Wales Specialist Virology Centre Sequencing lab: Pathogen Genomics Unit,COVID-19 Genomics UK (COG-UK) Consortium,Catherine Moore et al
EPI_ISL_473036,Wales Specialist Virology Centre Sequencing lab: Pathogen Genomics Unit,COVID-19 Genomics UK (COG-UK) Consortium,Catherine Moore et al
EPI_ISL_473037,Wales Specialist Virology Centre Sequencing lab: Pathogen Genomics Unit,COVID-19 Genomics UK (COG-UK) Consortium,Catherine Moore et al
EPI_ISL_473038,Wales Specialist Virology Centre Sequencing lab: Pathogen Genomics Unit,COVID-19 Genomics UK (COG-UK) Consortium,Catherine Moore et al
EPI_ISL_473039,Wales Specialist Virology Centre Sequencing lab: Pathogen Genomics Unit,COVID-19 Genomics UK (COG-UK) Consortium,Catherine Moore et al
EPI_ISL_473040,Wales Specialist Virology Centre Sequencing lab: Pathogen Genomics Unit,COVID-19 Genomics UK (COG-UK) Consortium,Catherine Moore et al
EPI_ISL_473041,Wales Specialist Virology Centre Sequencing lab: Pathogen Genomics Unit,COVID-19 Genomics UK (COG-UK) Consortium,Catherine Moore et al
EPI_ISL_473091,Wales Specialist Virology Centre Sequencing lab: Pathogen Genomics Unit,COVID-19 Genomics UK (COG-UK) Consortium,Catherine Moore et al
EPI_ISL_473044,Wales Specialist Virology Centre Sequencing lab: Pathogen Genomics Unit,COVID-19 Genomics UK (COG-UK) Consortium,Catherine Moore et al
EPI_ISL_473045,Wales Specialist Virology Centre Sequencing lab: Pathogen Genomics Unit,COVID-19 Genomics UK (COG-UK) Consortium,Catherine Moore et al
EPI_ISL_473046,Wales Specialist Virology Centre Sequencing lab: Pathogen Genomics Unit,COVID-19 Genomics UK (COG-UK) Consortium,Catherine Moore et al
EPI_ISL_473047,Wales Specialist Virology Centre Sequencing lab: Pathogen Genomics Unit,COVID-19 Genomics UK (COG-UK) Consortium,Catherine Moore et al
EPI_ISL_473048,Wales Specialist Virology Centre Sequencing lab: Pathogen Genomics Unit,COVID-19 Genomics UK (COG-UK) Consortium,Catherine Moore et al
EPI_ISL_473049,Wales Specialist Virology Centre Sequencing lab: Pathogen Genomics Unit,COVID-19 Genomics UK (COG-UK) Consortium,Catherine Moore et al
EPI_ISL_473050,Wales Specialist Virology Centre Sequencing lab: Pathogen Genomics Unit,COVID-19 Genomics UK (COG-UK) Consortium,Catherine Moore et al
EPI_ISL_473051,Wales Specialist Virology Centre Sequencing lab: Pathogen Genomics Unit,COVID-19 Genomics UK (COG-UK) Consortium,Catherine Moore et al
EPI_ISL_473052,Wales Specialist Virology Centre Sequencing lab: Pathogen Genomics Unit,COVID-19 Genomics UK (COG-UK) Consortium,Catherine Moore et al
EPI_ISL_473053,Wales Specialist Virology Centre Sequencing lab: Pathogen Genomics Unit,COVID-19 Genomics UK (COG-UK) Consortium,Catherine Moore et al
EPI_ISL_473054,Wales Specialist Virology Centre Sequencing lab: Pathogen Genomics Unit,COVID-19 Genomics UK (COG-UK) Consortium,Catherine Moore et al
EPI_ISL_473055,Wales Specialist Virology Centre Sequencing lab: Pathogen Genomics Unit,COVID-19 Genomics UK (COG-UK) Consortium,Catherine Moore et al
EPI_ISL_479300,Wales Specialist Virology Centre Sequencing lab: Pathogen Genomics Unit,COVID-19 Genomics UK (COG-UK) Consortium,Catherine Moore et al
EPI_ISL_473056,Wales Specialist Virology Centre Sequencing lab: Pathogen Genomics Unit,COVID-19 Genomics UK (COG-UK) Consortium,Catherine Moore et al
EPI_ISL_473057,Wales Specialist Virology Centre Sequencing lab: Pathogen Genomics Unit,COVID-19 Genomics UK (COG-UK) Consortium,Catherine Moore et al
EPI_ISL_473058,Wales Specialist Virology Centre Sequencing lab: Pathogen Genomics Unit,COVID-19 Genomics UK (COG-UK) Consortium,Catherine Moore et al
EPI_ISL_473059,Wales Specialist Virology Centre Sequencing lab: Pathogen Genomics Unit,COVID-19 Genomics UK (COG-UK) Consortium,Catherine Moore et al
EPI_ISL_473172,Wales Specialist Virology Centre Sequencing lab: Pathogen Genomics Unit,COVID-19 Genomics UK (COG-UK) Consortium,Catherine Moore et al
EPI_ISL_473061,Wales Specialist Virology Centre Sequencing lab: Pathogen Genomics Unit,COVID-19 Genomics UK (COG-UK) Consortium,Catherine Moore et al
EPI_ISL_473062,Wales Specialist Virology Centre Sequencing lab: Pathogen Genomics Unit,COVID-19 Genomics UK (COG-UK) Consortium,Catherine Moore et al
EPI_ISL_473063,Wales Specialist Virology Centre Sequencing lab: Pathogen Genomics Unit,COVID-19 Genomics UK (COG-UK) Consortium,Catherine Moore et al
EPI_ISL_479302,Wales Specialist Virology Centre Sequencing lab: Pathogen Genomics Unit,COVID-19 Genomics UK (COG-UK) Consortium,Catherine Moore et al
EPI_ISL_473064,Wales Specialist Virology Centre Sequencing lab: Pathogen Genomics Unit,COVID-19 Genomics UK (COG-UK) Consortium,Catherine Moore et al
EPI_ISL_473065,Wales Specialist Virology Centre Sequencing lab: Pathogen Genomics Unit,COVID-19 Genomics UK (COG-UK) Consortium,Catherine Moore et al
EPI_ISL_479303,Wales Specialist Virology Centre Sequencing lab: Pathogen Genomics Unit,COVID-19 Genomics UK (COG-UK) Consortium,Catherine Moore et al
EPI_ISL_473067,Wales Specialist Virology Centre Sequencing lab: Pathogen Genomics Unit,COVID-19 Genomics UK (COG-UK) Consortium,Catherine Moore et al
EPI_ISL_473068,Wales Specialist Virology Centre Sequencing lab: Pathogen Genomics Unit,COVID-19 Genomics UK (COG-UK) Consortium,Catherine Moore et al
EPI_ISL_473069,Wales Specialist Virology Centre Sequencing lab: Pathogen Genomics Unit,COVID-19 Genomics UK (COG-UK) Consortium,Catherine Moore et al
EPI_ISL_473070,Wales Specialist Virology Centre Sequencing lab: Pathogen Genomics Unit,COVID-19 Genomics UK (COG-UK) Consortium,Catherine Moore et al
EPI_ISL_473072,Wales Specialist Virology Centre Sequencing lab: Pathogen Genomics Unit,COVID-19 Genomics UK (COG-UK) Consortium,Catherine Moore et al
EPI_ISL_473073,Wales Specialist Virology Centre Sequencing lab: Pathogen Genomics Unit,COVID-19 Genomics UK (COG-UK) Consortium,Catherine Moore et al
EPI_ISL_473074,Wales Specialist Virology Centre Sequencing lab: Pathogen Genomics Unit,COVID-19 Genomics UK (COG-UK) Consortium,Catherine Moore et al
EPI_ISL_473075,Wales Specialist Virology Centre Sequencing lab: Pathogen Genomics Unit,COVID-19 Genomics UK (COG-UK) Consortium,Catherine Moore et al
EPI_ISL_473076,Wales Specialist Virology Centre Sequencing lab: Pathogen Genomics Unit,COVID-19 Genomics UK (COG-UK) Consortium,Catherine Moore et al
EPI_ISL_473078,Wales Specialist Virology Centre Sequencing lab: Pathogen Genomics Unit,COVID-19 Genomics UK (COG-UK) Consortium,Catherine Moore et al
EPI_ISL_473079,Wales Specialist Virology Centre Sequencing lab: Pathogen Genomics Unit,COVID-19 Genomics UK (COG-UK) Consortium,Catherine Moore et al
EPI_ISL_473080,Wales Specialist Virology Centre Sequencing lab: Pathogen Genomics Unit,COVID-19 Genomics UK (COG-UK) Consortium,Catherine Moore et al
EPI_ISL_473081,Wales Specialist Virology Centre Sequencing lab: Pathogen Genomics Unit,COVID-19 Genomics UK (COG-UK) Consortium,Catherine Moore et al
EPI_ISL_473082,Wales Specialist Virology Centre Sequencing lab: Pathogen Genomics Unit,COVID-19 Genomics UK (COG-UK) Consortium,Catherine Moore et al
EPI_ISL_473083,Wales Specialist Virology Centre Sequencing lab: Pathogen Genomics Unit,COVID-19 Genomics UK (COG-UK) Consortium,Catherine Moore et al
EPI_ISL_473084,Wales Specialist Virology Centre Sequencing lab: Pathogen Genomics Unit,COVID-19 Genomics UK (COG-UK) Consortium,Catherine Moore et al
EPI_ISL_473085,Wales Specialist Virology Centre Sequencing lab: Pathogen Genomics Unit,COVID-19 Genomics UK (COG-UK) Consortium,Catherine Moore et al
EPI_ISL_473086,Wales Specialist Virology Centre Sequencing lab: Pathogen Genomics Unit,COVID-19 Genomics UK (COG-UK) Consortium,Catherine Moore et al
EPI_ISL_473087,Wales Specialist Virology Centre Sequencing lab: Pathogen Genomics Unit,COVID-19 Genomics UK (COG-UK) Consortium,Catherine Moore et al
EPI_ISL_473088,Wales Specialist Virology Centre Sequencing lab: Pathogen Genomics Unit,COVID-19 Genomics UK (COG-UK) Consortium,Catherine Moore et al
EPI_ISL_473089,Wales Specialist Virology Centre Sequencing lab: Pathogen Genomics Unit,COVID-19 Genomics UK (COG-UK) Consortium,Catherine Moore et al
EPI_ISL_473090,Wales Specialist Virology Centre Sequencing lab: Pathogen Genomics Unit,COVID-19 Genomics UK (COG-UK) Consortium,Catherine Moore et al
EPI_ISL_473240,Wales Specialist Virology Centre Sequencing lab: Pathogen Genomics Unit,COVID-19 Genomics UK (COG-UK) Consortium,Catherine Moore et al
EPI_ISL_473092,Wales Specialist Virology Centre Sequencing lab: Pathogen Genomics Unit,COVID-19 Genomics UK (COG-UK) Consortium,Catherine Moore et al
EPI_ISL_473093,Wales Specialist Virology Centre Sequencing lab: Pathogen Genomics Unit,COVID-19 Genomics UK (COG-UK) Consortium,Catherine Moore et al
EPI_ISL_473094,Wales Specialist Virology Centre Sequencing lab: Pathogen Genomics Unit,COVID-19 Genomics UK (COG-UK) Consortium,Catherine Moore et al
EPI_ISL_473095,Wales Specialist Virology Centre Sequencing lab: Pathogen Genomics Unit,COVID-19 Genomics UK (COG-UK) Consortium,Catherine Moore et al
EPI_ISL_473096,Wales Specialist Virology Centre Sequencing lab: Pathogen Genomics Unit,COVID-19 Genomics UK (COG-UK) Consortium,Catherine Moore et al
EPI_ISL_473097,Wales Specialist Virology Centre Sequencing lab: Pathogen Genomics Unit,COVID-19 Genomics UK (COG-UK) Consortium,Catherine Moore et al
EPI_ISL_473098,Wales Specialist Virology Centre Sequencing lab: Pathogen Genomics Unit,COVID-19 Genomics UK (COG-UK) Consortium,Catherine Moore et al
EPI_ISL_473099,Wales Specialist Virology Centre Sequencing lab: Pathogen Genomics Unit,COVID-19 Genomics UK (COG-UK) Consortium,Catherine Moore et al
EPI_ISL_473101,Wales Specialist Virology Centre Sequencing lab: Pathogen Genomics Unit,COVID-19 Genomics UK (COG-UK) Consortium,Catherine Moore et al
EPI_ISL_473102,Wales Specialist Virology Centre Sequencing lab: Pathogen Genomics Unit,COVID-19 Genomics UK (COG-UK) Consortium,Catherine Moore et al
EPI_ISL_473103,Wales Specialist Virology Centre Sequencing lab: Pathogen Genomics Unit,COVID-19 Genomics UK (COG-UK) Consortium,Catherine Moore et al
EPI_ISL_473104,Wales Specialist Virology Centre Sequencing lab: Pathogen Genomics Unit,COVID-19 Genomics UK (COG-UK) Consortium,Catherine Moore et al
EPI_ISL_473105,Wales Specialist Virology Centre Sequencing lab: Pathogen Genomics Unit,COVID-19 Genomics UK (COG-UK) Consortium,Catherine Moore et al
EPI_ISL_473106,Wales Specialist Virology Centre Sequencing lab: Pathogen Genomics Unit,COVID-19 Genomics UK (COG-UK) Consortium,Catherine Moore et al
EPI_ISL_473107,Wales Specialist Virology Centre Sequencing lab: Pathogen Genomics Unit,COVID-19 Genomics UK (COG-UK) Consortium,Catherine Moore et al
EPI_ISL_473108,Wales Specialist Virology Centre Sequencing lab: Pathogen Genomics Unit,COVID-19 Genomics UK (COG-UK) Consortium,Catherine Moore et al
EPI_ISL_473109,Wales Specialist Virology Centre Sequencing lab: Pathogen Genomics Unit,COVID-19 Genomics UK (COG-UK) Consortium,Catherine Moore et al
EPI_ISL_473110,Wales Specialist Virology Centre Sequencing lab: Pathogen Genomics Unit,COVID-19 Genomics UK (COG-UK) Consortium,Catherine Moore et al
EPI_ISL_473111,Wales Specialist Virology Centre Sequencing lab: Pathogen Genomics Unit,COVID-19 Genomics UK (COG-UK) Consortium,Catherine Moore et al
EPI_ISL_473112,Wales Specialist Virology Centre Sequencing lab: Pathogen Genomics Unit,COVID-19 Genomics UK (COG-UK) Consortium,Catherine Moore et al
EPI_ISL_473113,Wales Specialist Virology Centre Sequencing lab: Pathogen Genomics Unit,COVID-19 Genomics UK (COG-UK) Consortium,Catherine Moore et al
EPI_ISL_473114,Wales Specialist Virology Centre Sequencing lab: Pathogen Genomics Unit,COVID-19 Genomics UK (COG-UK) Consortium,Catherine Moore et al
EPI_ISL_473115,Wales Specialist Virology Centre Sequencing lab: Pathogen Genomics Unit,COVID-19 Genomics UK (COG-UK) Consortium,Catherine Moore et al
EPI_ISL_473116,Wales Specialist Virology Centre Sequencing lab: Pathogen Genomics Unit,COVID-19 Genomics UK (COG-UK) Consortium,Catherine Moore et al
EPI_ISL_473117,Wales Specialist Virology Centre Sequencing lab: Pathogen Genomics Unit,COVID-19 Genomics UK (COG-UK) Consortium,Catherine Moore et al
EPI_ISL_473118,Wales Specialist Virology Centre Sequencing lab: Pathogen Genomics Unit,COVID-19 Genomics UK (COG-UK) Consortium,Catherine Moore et al
EPI_ISL_473119,Wales Specialist Virology Centre Sequencing lab: Pathogen Genomics Unit,COVID-19 Genomics UK (COG-UK) Consortium,Catherine Moore et al
EPI_ISL_473120,Wales Specialist Virology Centre Sequencing lab: Pathogen Genomics Unit,COVID-19 Genomics UK (COG-UK) Consortium,Catherine Moore et al
EPI_ISL_473121,Wales Specialist Virology Centre Sequencing lab: Pathogen Genomics Unit,COVID-19 Genomics UK (COG-UK) Consortium,Catherine Moore et al
EPI_ISL_473122,Wales Specialist Virology Centre Sequencing lab: Pathogen Genomics Unit,COVID-19 Genomics UK (COG-UK) Consortium,Catherine Moore et al
EPI_ISL_473123,Wales Specialist Virology Centre Sequencing lab: Pathogen Genomics Unit,COVID-19 Genomics UK (COG-UK) Consortium,Catherine Moore et al
EPI_ISL_473124,Wales Specialist Virology Centre Sequencing lab: Pathogen Genomics Unit,COVID-19 Genomics UK (COG-UK) Consortium,Catherine Moore et al
EPI_ISL_473125,Wales Specialist Virology Centre Sequencing lab: Pathogen Genomics Unit,COVID-19 Genomics UK (COG-UK) Consortium,Catherine Moore et al
EPI_ISL_473126,Wales Specialist Virology Centre Sequencing lab: Pathogen Genomics Unit,COVID-19 Genomics UK (COG-UK) Consortium,Catherine Moore et al
EPI_ISL_473127,Wales Specialist Virology Centre Sequencing lab: Pathogen Genomics Unit,COVID-19 Genomics UK (COG-UK) Consortium,Catherine Moore et al
EPI_ISL_473128,Wales Specialist Virology Centre Sequencing lab: Pathogen Genomics Unit,COVID-19 Genomics UK (COG-UK) Consortium,Catherine Moore et al
EPI_ISL_473129,Wales Specialist Virology Centre Sequencing lab: Pathogen Genomics Unit,COVID-19 Genomics UK (COG-UK) Consortium,Catherine Moore et al
EPI_ISL_473130,Wales Specialist Virology Centre Sequencing lab: Pathogen Genomics Unit,COVID-19 Genomics UK (COG-UK) Consortium,Catherine Moore et al
EPI_ISL_473132,Wales Specialist Virology Centre Sequencing lab: Pathogen Genomics Unit,COVID-19 Genomics UK (COG-UK) Consortium,Catherine Moore et al
EPI_ISL_473133,Wales Specialist Virology Centre Sequencing lab: Pathogen Genomics Unit,COVID-19 Genomics UK (COG-UK) Consortium,Catherine Moore et al
EPI_ISL_473134,Wales Specialist Virology Centre Sequencing lab: Pathogen Genomics Unit,COVID-19 Genomics UK (COG-UK) Consortium,Catherine Moore et al
EPI_ISL_473135,Wales Specialist Virology Centre Sequencing lab: Pathogen Genomics Unit,COVID-19 Genomics UK (COG-UK) Consortium,Catherine Moore et al
EPI_ISL_473136,Wales Specialist Virology Centre Sequencing lab: Pathogen Genomics Unit,COVID-19 Genomics UK (COG-UK) Consortium,Catherine Moore et al
EPI_ISL_473137,Wales Specialist Virology Centre Sequencing lab: Pathogen Genomics Unit,COVID-19 Genomics UK (COG-UK) Consortium,Catherine Moore et al
EPI_ISL_473138,Wales Specialist Virology Centre Sequencing lab: Pathogen Genomics Unit,COVID-19 Genomics UK (COG-UK) Consortium,Catherine Moore et al
EPI_ISL_473139,Wales Specialist Virology Centre Sequencing lab: Pathogen Genomics Unit,COVID-19 Genomics UK (COG-UK) Consortium,Catherine Moore et al
EPI_ISL_473140,Wales Specialist Virology Centre Sequencing lab: Pathogen Genomics Unit,COVID-19 Genomics UK (COG-UK) Consortium,Catherine Moore et al
EPI_ISL_473141,Wales Specialist Virology Centre Sequencing lab: Pathogen Genomics Unit,COVID-19 Genomics UK (COG-UK) Consortium,Catherine Moore et al
EPI_ISL_473143,Wales Specialist Virology Centre Sequencing lab: Pathogen Genomics Unit,COVID-19 Genomics UK (COG-UK) Consortium,Catherine Moore et al
EPI_ISL_473060,Wales Specialist Virology Centre Sequencing lab: Pathogen Genomics Unit,COVID-19 Genomics UK (COG-UK) Consortium,Catherine Moore et al
EPI_ISL_473042,Wales Specialist Virology Centre Sequencing lab: Pathogen Genomics Unit,COVID-19 Genomics UK (COG-UK) Consortium,Catherine Moore et al
EPI_ISL_473145,Wales Specialist Virology Centre Sequencing lab: Pathogen Genomics Unit,COVID-19 Genomics UK (COG-UK) Consortium,Catherine Moore et al
EPI_ISL_473146,Wales Specialist Virology Centre Sequencing lab: Pathogen Genomics Unit,COVID-19 Genomics UK (COG-UK) Consortium,Catherine Moore et al
EPI_ISL_473147,Wales Specialist Virology Centre Sequencing lab: Pathogen Genomics Unit,COVID-19 Genomics UK (COG-UK) Consortium,Catherine Moore et al
EPI_ISL_473148,Wales Specialist Virology Centre Sequencing lab: Pathogen Genomics Unit,COVID-19 Genomics UK (COG-UK) Consortium,Catherine Moore et al
EPI_ISL_473149,Wales Specialist Virology Centre Sequencing lab: Pathogen Genomics Unit,COVID-19 Genomics UK (COG-UK) Consortium,Catherine Moore et al
EPI_ISL_473150,Wales Specialist Virology Centre Sequencing lab: Pathogen Genomics Unit,COVID-19 Genomics UK (COG-UK) Consortium,Catherine Moore et al
EPI_ISL_473151,Wales Specialist Virology Centre Sequencing lab: Pathogen Genomics Unit,COVID-19 Genomics UK (COG-UK) Consortium,Catherine Moore et al
EPI_ISL_473152,Wales Specialist Virology Centre Sequencing lab: Pathogen Genomics Unit,COVID-19 Genomics UK (COG-UK) Consortium,Catherine Moore et al
EPI_ISL_473154,Wales Specialist Virology Centre Sequencing lab: Pathogen Genomics Unit,COVID-19 Genomics UK (COG-UK) Consortium,Catherine Moore et al
EPI_ISL_473155,Wales Specialist Virology Centre Sequencing lab: Pathogen Genomics Unit,COVID-19 Genomics UK (COG-UK) Consortium,Catherine Moore et al
EPI_ISL_473156,Wales Specialist Virology Centre Sequencing lab: Pathogen Genomics Unit,COVID-19 Genomics UK (COG-UK) Consortium,Catherine Moore et al
EPI_ISL_473071,Wales Specialist Virology Centre Sequencing lab: Pathogen Genomics Unit,COVID-19 Genomics UK (COG-UK) Consortium,Catherine Moore et al
EPI_ISL_473157,Wales Specialist Virology Centre Sequencing lab: Pathogen Genomics Unit,COVID-19 Genomics UK (COG-UK) Consortium,Catherine Moore et al
EPI_ISL_473158,Wales Specialist Virology Centre Sequencing lab: Pathogen Genomics Unit,COVID-19 Genomics UK (COG-UK) Consortium,Catherine Moore et al
EPI_ISL_473160,Wales Specialist Virology Centre Sequencing lab: Pathogen Genomics Unit,COVID-19 Genomics UK (COG-UK) Consortium,Catherine Moore et al
EPI_ISL_473161,Wales Specialist Virology Centre Sequencing lab: Pathogen Genomics Unit,COVID-19 Genomics UK (COG-UK) Consortium,Catherine Moore et al
EPI_ISL_473162,Wales Specialist Virology Centre Sequencing lab: Pathogen Genomics Unit,COVID-19 Genomics UK (COG-UK) Consortium,Catherine Moore et al
EPI_ISL_473163,Wales Specialist Virology Centre Sequencing lab: Pathogen Genomics Unit,COVID-19 Genomics UK (COG-UK) Consortium,Catherine Moore et al
EPI_ISL_473164,Wales Specialist Virology Centre Sequencing lab: Pathogen Genomics Unit,COVID-19 Genomics UK (COG-UK) Consortium,Catherine Moore et al
EPI_ISL_473165,Wales Specialist Virology Centre Sequencing lab: Pathogen Genomics Unit,COVID-19 Genomics UK (COG-UK) Consortium,Catherine Moore et al
EPI_ISL_473166,Wales Specialist Virology Centre Sequencing lab: Pathogen Genomics Unit,COVID-19 Genomics UK (COG-UK) Consortium,Catherine Moore et al
EPI_ISL_473167,Wales Specialist Virology Centre Sequencing lab: Pathogen Genomics Unit,COVID-19 Genomics UK (COG-UK) Consortium,Catherine Moore et al
EPI_ISL_473168,Wales Specialist Virology Centre Sequencing lab: Pathogen Genomics Unit,COVID-19 Genomics UK (COG-UK) Consortium,Catherine Moore et al
EPI_ISL_473169,Wales Specialist Virology Centre Sequencing lab: Pathogen Genomics Unit,COVID-19 Genomics UK (COG-UK) Consortium,Catherine Moore et al
EPI_ISL_473170,Wales Specialist Virology Centre Sequencing lab: Pathogen Genomics Unit,COVID-19 Genomics UK (COG-UK) Consortium,Catherine Moore et al
EPI_ISL_473171,Wales Specialist Virology Centre Sequencing lab: Pathogen Genomics Unit,COVID-19 Genomics UK (COG-UK) Consortium,Catherine Moore et al
EPI_ISL_473173,Wales Specialist Virology Centre Sequencing lab: Pathogen Genomics Unit,COVID-19 Genomics UK (COG-UK) Consortium,Catherine Moore et al
EPI_ISL_473174,Wales Specialist Virology Centre Sequencing lab: Pathogen Genomics Unit,COVID-19 Genomics UK (COG-UK) Consortium,Catherine Moore et al
EPI_ISL_473175,Wales Specialist Virology Centre Sequencing lab: Pathogen Genomics Unit,COVID-19 Genomics UK (COG-UK) Consortium,Catherine Moore et al
EPI_ISL_473176,Wales Specialist Virology Centre Sequencing lab: Pathogen Genomics Unit,COVID-19 Genomics UK (COG-UK) Consortium,Catherine Moore et al
EPI_ISL_473177,Wales Specialist Virology Centre Sequencing lab: Pathogen Genomics Unit,COVID-19 Genomics UK (COG-UK) Consortium,Catherine Moore et al
EPI_ISL_473178,Wales Specialist Virology Centre Sequencing lab: Pathogen Genomics Unit,COVID-19 Genomics UK (COG-UK) Consortium,Catherine Moore et al
EPI_ISL_473179,Wales Specialist Virology Centre Sequencing lab: Pathogen Genomics Unit,COVID-19 Genomics UK (COG-UK) Consortium,Catherine Moore et al
EPI_ISL_473180,Wales Specialist Virology Centre Sequencing lab: Pathogen Genomics Unit,COVID-19 Genomics UK (COG-UK) Consortium,Catherine Moore et al
EPI_ISL_473181,Wales Specialist Virology Centre Sequencing lab: Pathogen Genomics Unit,COVID-19 Genomics UK (COG-UK) Consortium,Catherine Moore et al
EPI_ISL_473182,Wales Specialist Virology Centre Sequencing lab: Pathogen Genomics Unit,COVID-19 Genomics UK (COG-UK) Consortium,Catherine Moore et al
EPI_ISL_473183,Wales Specialist Virology Centre Sequencing lab: Pathogen Genomics Unit,COVID-19 Genomics UK (COG-UK) Consortium,Catherine Moore et al
EPI_ISL_473184,Wales Specialist Virology Centre Sequencing lab: Pathogen Genomics Unit,COVID-19 Genomics UK (COG-UK) Consortium,Catherine Moore et al
EPI_ISL_473185,Wales Specialist Virology Centre Sequencing lab: Pathogen Genomics Unit,COVID-19 Genomics UK (COG-UK) Consortium,Catherine Moore et al
EPI_ISL_473186,Wales Specialist Virology Centre Sequencing lab: Pathogen Genomics Unit,COVID-19 Genomics UK (COG-UK) Consortium,Catherine Moore et al
EPI_ISL_473187,Wales Specialist Virology Centre Sequencing lab: Pathogen Genomics Unit,COVID-19 Genomics UK (COG-UK) Consortium,Catherine Moore et al
EPI_ISL_473188,Wales Specialist Virology Centre Sequencing lab: Pathogen Genomics Unit,COVID-19 Genomics UK (COG-UK) Consortium,Catherine Moore et al
EPI_ISL_473189,Wales Specialist Virology Centre Sequencing lab: Pathogen Genomics Unit,COVID-19 Genomics UK (COG-UK) Consortium,Catherine Moore et al
EPI_ISL_473190,Wales Specialist Virology Centre Sequencing lab: Pathogen Genomics Unit,COVID-19 Genomics UK (COG-UK) Consortium,Catherine Moore et al
EPI_ISL_473191,Wales Specialist Virology Centre Sequencing lab: Pathogen Genomics Unit,COVID-19 Genomics UK (COG-UK) Consortium,Catherine Moore et al
EPI_ISL_473193,Wales Specialist Virology Centre Sequencing lab: Pathogen Genomics Unit,COVID-19 Genomics UK (COG-UK) Consortium,Catherine Moore et al
EPI_ISL_473194,Wales Specialist Virology Centre Sequencing lab: Pathogen Genomics Unit,COVID-19 Genomics UK (COG-UK) Consortium,Catherine Moore et al
EPI_ISL_473195,Wales Specialist Virology Centre Sequencing lab: Pathogen Genomics Unit,COVID-19 Genomics UK (COG-UK) Consortium,Catherine Moore et al
EPI_ISL_473196,Wales Specialist Virology Centre Sequencing lab: Pathogen Genomics Unit,COVID-19 Genomics UK (COG-UK) Consortium,Catherine Moore et al
EPI_ISL_473197,Wales Specialist Virology Centre Sequencing lab: Pathogen Genomics Unit,COVID-19 Genomics UK (COG-UK) Consortium,Catherine Moore et al
EPI_ISL_473198,Wales Specialist Virology Centre Sequencing lab: Pathogen Genomics Unit,COVID-19 Genomics UK (COG-UK) Consortium,Catherine Moore et al
EPI_ISL_473199,Wales Specialist Virology Centre Sequencing lab: Pathogen Genomics Unit,COVID-19 Genomics UK (COG-UK) Consortium,Catherine Moore et al
EPI_ISL_473200,Wales Specialist Virology Centre Sequencing lab: Pathogen Genomics Unit,COVID-19 Genomics UK (COG-UK) Consortium,Catherine Moore et al
EPI_ISL_473201,Wales Specialist Virology Centre Sequencing lab: Pathogen Genomics Unit,COVID-19 Genomics UK (COG-UK) Consortium,Catherine Moore et al
EPI_ISL_473202,Wales Specialist Virology Centre Sequencing lab: Pathogen Genomics Unit,COVID-19 Genomics UK (COG-UK) Consortium,Catherine Moore et al
EPI_ISL_473203,Wales Specialist Virology Centre Sequencing lab: Pathogen Genomics Unit,COVID-19 Genomics UK (COG-UK) Consortium,Catherine Moore et al
EPI_ISL_473204,Wales Specialist Virology Centre Sequencing lab: Pathogen Genomics Unit,COVID-19 Genomics UK (COG-UK) Consortium,Catherine Moore et al
EPI_ISL_473205,Wales Specialist Virology Centre Sequencing lab: Pathogen Genomics Unit,COVID-19 Genomics UK (COG-UK) Consortium,Catherine Moore et al
EPI_ISL_473206,Wales Specialist Virology Centre Sequencing lab: Pathogen Genomics Unit,COVID-19 Genomics UK (COG-UK) Consortium,Catherine Moore et al
EPI_ISL_473207,Wales Specialist Virology Centre Sequencing lab: Pathogen Genomics Unit,COVID-19 Genomics UK (COG-UK) Consortium,Catherine Moore et al
EPI_ISL_473208,Wales Specialist Virology Centre Sequencing lab: Pathogen Genomics Unit,COVID-19 Genomics UK (COG-UK) Consortium,Catherine Moore et al
EPI_ISL_473209,Wales Specialist Virology Centre Sequencing lab: Pathogen Genomics Unit,COVID-19 Genomics UK (COG-UK) Consortium,Catherine Moore et al
EPI_ISL_473210,Wales Specialist Virology Centre Sequencing lab: Pathogen Genomics Unit,COVID-19 Genomics UK (COG-UK) Consortium,Catherine Moore et al
EPI_ISL_473211,Wales Specialist Virology Centre Sequencing lab: Pathogen Genomics Unit,COVID-19 Genomics UK (COG-UK) Consortium,Catherine Moore et al
EPI_ISL_473212,Wales Specialist Virology Centre Sequencing lab: Pathogen Genomics Unit,COVID-19 Genomics UK (COG-UK) Consortium,Catherine Moore et al
EPI_ISL_473213,Wales Specialist Virology Centre Sequencing lab: Pathogen Genomics Unit,COVID-19 Genomics UK (COG-UK) Consortium,Catherine Moore et al
EPI_ISL_473214,Wales Specialist Virology Centre Sequencing lab: Pathogen Genomics Unit,COVID-19 Genomics UK (COG-UK) Consortium,Catherine Moore et al
EPI_ISL_473215,Wales Specialist Virology Centre Sequencing lab: Pathogen Genomics Unit,COVID-19 Genomics UK (COG-UK) Consortium,Catherine Moore et al
EPI_ISL_473216,Wales Specialist Virology Centre Sequencing lab: Pathogen Genomics Unit,COVID-19 Genomics UK (COG-UK) Consortium,Catherine Moore et al
EPI_ISL_473217,Wales Specialist Virology Centre Sequencing lab: Pathogen Genomics Unit,COVID-19 Genomics UK (COG-UK) Consortium,Catherine Moore et al
EPI_ISL_473218,Wales Specialist Virology Centre Sequencing lab: Pathogen Genomics Unit,COVID-19 Genomics UK (COG-UK) Consortium,Catherine Moore et al
EPI_ISL_473219,Wales Specialist Virology Centre Sequencing lab: Pathogen Genomics Unit,COVID-19 Genomics UK (COG-UK) Consortium,Catherine Moore et al
EPI_ISL_473220,Wales Specialist Virology Centre Sequencing lab: Pathogen Genomics Unit,COVID-19 Genomics UK (COG-UK) Consortium,Catherine Moore et al
EPI_ISL_473221,Wales Specialist Virology Centre Sequencing lab: Pathogen Genomics Unit,COVID-19 Genomics UK (COG-UK) Consortium,Catherine Moore et al
EPI_ISL_473222,Wales Specialist Virology Centre Sequencing lab: Pathogen Genomics Unit,COVID-19 Genomics UK (COG-UK) Consortium,Catherine Moore et al
EPI_ISL_473223,Wales Specialist Virology Centre Sequencing lab: Pathogen Genomics Unit,COVID-19 Genomics UK (COG-UK) Consortium,Catherine Moore et al
EPI_ISL_473224,Wales Specialist Virology Centre Sequencing lab: Pathogen Genomics Unit,COVID-19 Genomics UK (COG-UK) Consortium,Catherine Moore et al
EPI_ISL_473226,Wales Specialist Virology Centre Sequencing lab: Pathogen Genomics Unit,COVID-19 Genomics UK (COG-UK) Consortium,Catherine Moore et al
EPI_ISL_473227,Wales Specialist Virology Centre Sequencing lab: Pathogen Genomics Unit,COVID-19 Genomics UK (COG-UK) Consortium,Catherine Moore et al
EPI_ISL_473228,Wales Specialist Virology Centre Sequencing lab: Pathogen Genomics Unit,COVID-19 Genomics UK (COG-UK) Consortium,Catherine Moore et al
EPI_ISL_473229,Wales Specialist Virology Centre Sequencing lab: Pathogen Genomics Unit,COVID-19 Genomics UK (COG-UK) Consortium,Catherine Moore et al
EPI_ISL_473230,Wales Specialist Virology Centre Sequencing lab: Pathogen Genomics Unit,COVID-19 Genomics UK (COG-UK) Consortium,Catherine Moore et al
EPI_ISL_473231,Wales Specialist Virology Centre Sequencing lab: Pathogen Genomics Unit,COVID-19 Genomics UK (COG-UK) Consortium,Catherine Moore et al
EPI_ISL_473232,Wales Specialist Virology Centre Sequencing lab: Pathogen Genomics Unit,COVID-19 Genomics UK (COG-UK) Consortium,Catherine Moore et al
EPI_ISL_473233,Wales Specialist Virology Centre Sequencing lab: Pathogen Genomics Unit,COVID-19 Genomics UK (COG-UK) Consortium,Catherine Moore et al
EPI_ISL_473234,Wales Specialist Virology Centre Sequencing lab: Pathogen Genomics Unit,COVID-19 Genomics UK (COG-UK) Consortium,Catherine Moore et al
EPI_ISL_473235,Wales Specialist Virology Centre Sequencing lab: Pathogen Genomics Unit,COVID-19 Genomics UK (COG-UK) Consortium,Catherine Moore et al
EPI_ISL_473236,Wales Specialist Virology Centre Sequencing lab: Pathogen Genomics Unit,COVID-19 Genomics UK (COG-UK) Consortium,Catherine Moore et al
EPI_ISL_473237,Wales Specialist Virology Centre Sequencing lab: Pathogen Genomics Unit,COVID-19 Genomics UK (COG-UK) Consortium,Catherine Moore et al
EPI_ISL_473238,Wales Specialist Virology Centre Sequencing lab: Pathogen Genomics Unit,COVID-19 Genomics UK (COG-UK) Consortium,Catherine Moore et al
EPI_ISL_473239,Wales Specialist Virology Centre Sequencing lab: Pathogen Genomics Unit,COVID-19 Genomics UK (COG-UK) Consortium,Catherine Moore et al
EPI_ISL_473241,Wales Specialist Virology Centre Sequencing lab: Pathogen Genomics Unit,COVID-19 Genomics UK (COG-UK) Consortium,Catherine Moore et al
EPI_ISL_473242,Wales Specialist Virology Centre Sequencing lab: Pathogen Genomics Unit,COVID-19 Genomics UK (COG-UK) Consortium,Catherine Moore et al
EPI_ISL_473243,Wales Specialist Virology Centre Sequencing lab: Pathogen Genomics Unit,COVID-19 Genomics UK (COG-UK) Consortium,Catherine Moore et al
EPI_ISL_473245,Wales Specialist Virology Centre Sequencing lab: Pathogen Genomics Unit,COVID-19 Genomics UK (COG-UK) Consortium,Catherine Moore et al
EPI_ISL_473246,Wales Specialist Virology Centre Sequencing lab: Pathogen Genomics Unit,COVID-19 Genomics UK (COG-UK) Consortium,Catherine Moore et al
EPI_ISL_473247,Wales Specialist Virology Centre Sequencing lab: Pathogen Genomics Unit,COVID-19 Genomics UK (COG-UK) Consortium,Catherine Moore et al
EPI_ISL_473248,Wales Specialist Virology Centre Sequencing lab: Pathogen Genomics Unit,COVID-19 Genomics UK (COG-UK) Consortium,Catherine Moore et al
EPI_ISL_473249,Wales Specialist Virology Centre Sequencing lab: Pathogen Genomics Unit,COVID-19 Genomics UK (COG-UK) Consortium,Catherine Moore et al
EPI_ISL_473250,Wales Specialist Virology Centre Sequencing lab: Pathogen Genomics Unit,COVID-19 Genomics UK (COG-UK) Consortium,Catherine Moore et al
EPI_ISL_473251,Wales Specialist Virology Centre Sequencing lab: Pathogen Genomics Unit,COVID-19 Genomics UK (COG-UK) Consortium,Catherine Moore et al
EPI_ISL_473253,Wales Specialist Virology Centre Sequencing lab: Pathogen Genomics Unit,COVID-19 Genomics UK (COG-UK) Consortium,Catherine Moore et al
EPI_ISL_473254,Wales Specialist Virology Centre Sequencing lab: Pathogen Genomics Unit,COVID-19 Genomics UK (COG-UK) Consortium,Catherine Moore et al
EPI_ISL_473255,Wales Specialist Virology Centre Sequencing lab: Pathogen Genomics Unit,COVID-19 Genomics UK (COG-UK) Consortium,Catherine Moore et al
EPI_ISL_473256,Wales Specialist Virology Centre Sequencing lab: Pathogen Genomics Unit,COVID-19 Genomics UK (COG-UK) Consortium,Catherine Moore et al
EPI_ISL_473257,Wales Specialist Virology Centre Sequencing lab: Pathogen Genomics Unit,COVID-19 Genomics UK (COG-UK) Consortium,Catherine Moore et al
EPI_ISL_473258,Wales Specialist Virology Centre Sequencing lab: Pathogen Genomics Unit,COVID-19 Genomics UK (COG-UK) Consortium,Catherine Moore et al
EPI_ISL_473259,Wales Specialist Virology Centre Sequencing lab: Pathogen Genomics Unit,COVID-19 Genomics UK (COG-UK) Consortium,Catherine Moore et al
EPI_ISL_473260,Wales Specialist Virology Centre Sequencing lab: Pathogen Genomics Unit,COVID-19 Genomics UK (COG-UK) Consortium,Catherine Moore et al
EPI_ISL_473261,Wales Specialist Virology Centre Sequencing lab: Pathogen Genomics Unit,COVID-19 Genomics UK (COG-UK) Consortium,Catherine Moore et al
EPI_ISL_473262,Wales Specialist Virology Centre Sequencing lab: Pathogen Genomics Unit,COVID-19 Genomics UK (COG-UK) Consortium,Catherine Moore et al
EPI_ISL_473263,Wales Specialist Virology Centre Sequencing lab: Pathogen Genomics Unit,COVID-19 Genomics UK (COG-UK) Consortium,Catherine Moore et al
EPI_ISL_473264,Wales Specialist Virology Centre Sequencing lab: Pathogen Genomics Unit,COVID-19 Genomics UK (COG-UK) Consortium,Catherine Moore et al
EPI_ISL_473265,Wales Specialist Virology Centre Sequencing lab: Pathogen Genomics Unit,COVID-19 Genomics UK (COG-UK) Consortium,Catherine Moore et al
EPI_ISL_473266,Wales Specialist Virology Centre Sequencing lab: Pathogen Genomics Unit,COVID-19 Genomics UK (COG-UK) Consortium,Catherine Moore et al
EPI_ISL_473267,Wales Specialist Virology Centre Sequencing lab: Pathogen Genomics Unit,COVID-19 Genomics UK (COG-UK) Consortium,Catherine Moore et al
EPI_ISL_473268,Wales Specialist Virology Centre Sequencing lab: Pathogen Genomics Unit,COVID-19 Genomics UK (COG-UK) Consortium,Catherine Moore et al
EPI_ISL_473269,Wales Specialist Virology Centre Sequencing lab: Pathogen Genomics Unit,COVID-19 Genomics UK (COG-UK) Consortium,Catherine Moore et al
EPI_ISL_473270,Wales Specialist Virology Centre Sequencing lab: Pathogen Genomics Unit,COVID-19 Genomics UK (COG-UK) Consortium,Catherine Moore et al
EPI_ISL_473271,Wales Specialist Virology Centre Sequencing lab: Pathogen Genomics Unit,COVID-19 Genomics UK (COG-UK) Consortium,Catherine Moore et al
EPI_ISL_473272,Wales Specialist Virology Centre Sequencing lab: Pathogen Genomics Unit,COVID-19 Genomics UK (COG-UK) Consortium,Catherine Moore et al
EPI_ISL_473273,Wales Specialist Virology Centre Sequencing lab: Pathogen Genomics Unit,COVID-19 Genomics UK (COG-UK) Consortium,Catherine Moore et al
EPI_ISL_473274,Wales Specialist Virology Centre Sequencing lab: Pathogen Genomics Unit,COVID-19 Genomics UK (COG-UK) Consortium,Catherine Moore et al
EPI_ISL_473275,Wales Specialist Virology Centre Sequencing lab: Pathogen Genomics Unit,COVID-19 Genomics UK (COG-UK) Consortium,Catherine Moore et al
EPI_ISL_473276,Wales Specialist Virology Centre Sequencing lab: Pathogen Genomics Unit,COVID-19 Genomics UK (COG-UK) Consortium,Catherine Moore et al
EPI_ISL_473277,Wales Specialist Virology Centre Sequencing lab: Pathogen Genomics Unit,COVID-19 Genomics UK (COG-UK) Consortium,Catherine Moore et al
EPI_ISL_473278,Wales Specialist Virology Centre Sequencing lab: Pathogen Genomics Unit,COVID-19 Genomics UK (COG-UK) Consortium,Catherine Moore et al
EPI_ISL_473279,Wales Specialist Virology Centre Sequencing lab: Pathogen Genomics Unit,COVID-19 Genomics UK (COG-UK) Consortium,Catherine Moore et al
EPI_ISL_473280,Wales Specialist Virology Centre Sequencing lab: Pathogen Genomics Unit,COVID-19 Genomics UK (COG-UK) Consortium,Catherine Moore et al
EPI_ISL_473281,Wales Specialist Virology Centre Sequencing lab: Pathogen Genomics Unit,COVID-19 Genomics UK (COG-UK) Consortium,Catherine Moore et al
EPI_ISL_473282,Wales Specialist Virology Centre Sequencing lab: Pathogen Genomics Unit,COVID-19 Genomics UK (COG-UK) Consortium,Catherine Moore et al
EPI_ISL_473283,Wales Specialist Virology Centre Sequencing lab: Pathogen Genomics Unit,COVID-19 Genomics UK (COG-UK) Consortium,Catherine Moore et al
EPI_ISL_473284,Wales Specialist Virology Centre Sequencing lab: Pathogen Genomics Unit,COVID-19 Genomics UK (COG-UK) Consortium,Catherine Moore et al
EPI_ISL_473285,Wales Specialist Virology Centre Sequencing lab: Pathogen Genomics Unit,COVID-19 Genomics UK (COG-UK) Consortium,Catherine Moore et al
EPI_ISL_473286,Wales Specialist Virology Centre Sequencing lab: Pathogen Genomics Unit,COVID-19 Genomics UK (COG-UK) Consortium,Catherine Moore et al
EPI_ISL_473287,Wales Specialist Virology Centre Sequencing lab: Pathogen Genomics Unit,COVID-19 Genomics UK (COG-UK) Consortium,Catherine Moore et al
EPI_ISL_473131,Wales Specialist Virology Centre Sequencing lab: Pathogen Genomics Unit,COVID-19 Genomics UK (COG-UK) Consortium,Catherine Moore et al
EPI_ISL_473289,Wales Specialist Virology Centre Sequencing lab: Pathogen Genomics Unit,COVID-19 Genomics UK (COG-UK) Consortium,Catherine Moore et al
EPI_ISL_473290,Wales Specialist Virology Centre Sequencing lab: Pathogen Genomics Unit,COVID-19 Genomics UK (COG-UK) Consortium,Catherine Moore et al
EPI_ISL_473291,Wales Specialist Virology Centre Sequencing lab: Pathogen Genomics Unit,COVID-19 Genomics UK (COG-UK) Consortium,Catherine Moore et al
EPI_ISL_473292,Wales Specialist Virology Centre Sequencing lab: Pathogen Genomics Unit,COVID-19 Genomics UK (COG-UK) Consortium,Catherine Moore et al
EPI_ISL_473293,Wales Specialist Virology Centre Sequencing lab: Pathogen Genomics Unit,COVID-19 Genomics UK (COG-UK) Consortium,Catherine Moore et al
EPI_ISL_473294,Wales Specialist Virology Centre Sequencing lab: Pathogen Genomics Unit,COVID-19 Genomics UK (COG-UK) Consortium,Catherine Moore et al
EPI_ISL_473295,Wales Specialist Virology Centre Sequencing lab: Pathogen Genomics Unit,COVID-19 Genomics UK (COG-UK) Consortium,Catherine Moore et al
EPI_ISL_473296,Wales Specialist Virology Centre Sequencing lab: Pathogen Genomics Unit,COVID-19 Genomics UK (COG-UK) Consortium,Catherine Moore et al
EPI_ISL_473297,Wales Specialist Virology Centre Sequencing lab: Pathogen Genomics Unit,COVID-19 Genomics UK (COG-UK) Consortium,Catherine Moore et al
EPI_ISL_473298,Wales Specialist Virology Centre Sequencing lab: Pathogen Genomics Unit,COVID-19 Genomics UK (COG-UK) Consortium,Catherine Moore et al
EPI_ISL_473299,Wales Specialist Virology Centre Sequencing lab: Pathogen Genomics Unit,COVID-19 Genomics UK (COG-UK) Consortium,Catherine Moore et al
EPI_ISL_473300,Wales Specialist Virology Centre Sequencing lab: Pathogen Genomics Unit,COVID-19 Genomics UK (COG-UK) Consortium,Catherine Moore et al
EPI_ISL_473301,Wales Specialist Virology Centre Sequencing lab: Pathogen Genomics Unit,COVID-19 Genomics UK (COG-UK) Consortium,Catherine Moore et al
EPI_ISL_473302,Wales Specialist Virology Centre Sequencing lab: Pathogen Genomics Unit,COVID-19 Genomics UK (COG-UK) Consortium,Catherine Moore et al
EPI_ISL_473303,Wales Specialist Virology Centre Sequencing lab: Pathogen Genomics Unit,COVID-19 Genomics UK (COG-UK) Consortium,Catherine Moore et al
EPI_ISL_473304,Wales Specialist Virology Centre Sequencing lab: Pathogen Genomics Unit,COVID-19 Genomics UK (COG-UK) Consortium,Catherine Moore et al
EPI_ISL_473305,Wales Specialist Virology Centre Sequencing lab: Pathogen Genomics Unit,COVID-19 Genomics UK (COG-UK) Consortium,Catherine Moore et al
EPI_ISL_473956,Originating lab: Wales Specialist Virology Centre Sequencing lab: Pathogen Genomics Unit,COVID-19 Genomics UK (COG-UK) Consortium,Catherine Moore et al
EPI_ISL_473957,Originating lab: Wales Specialist Virology Centre Sequencing lab: Pathogen Genomics Unit,COVID-19 Genomics UK (COG-UK) Consortium,Catherine Moore et al
EPI_ISL_473958,Originating lab: Wales Specialist Virology Centre Sequencing lab: Pathogen Genomics Unit,COVID-19 Genomics UK (COG-UK) Consortium,Catherine Moore et al
EPI_ISL_473959,Originating lab: Wales Specialist Virology Centre Sequencing lab: Pathogen Genomics Unit,COVID-19 Genomics UK (COG-UK) Consortium,Catherine Moore et al
EPI_ISL_473960,Originating lab: Wales Specialist Virology Centre Sequencing lab: Pathogen Genomics Unit,COVID-19 Genomics UK (COG-UK) Consortium,Catherine Moore et al
EPI_ISL_473961,Originating lab: Wales Specialist Virology Centre Sequencing lab: Pathogen Genomics Unit,COVID-19 Genomics UK (COG-UK) Consortium,Catherine Moore et al
EPI_ISL_473962,Originating lab: Wales Specialist Virology Centre Sequencing lab: Pathogen Genomics Unit,COVID-19 Genomics UK (COG-UK) Consortium,Catherine Moore et al
EPI_ISL_473963,Originating lab: Wales Specialist Virology Centre Sequencing lab: Pathogen Genomics Unit,COVID-19 Genomics UK (COG-UK) Consortium,Catherine Moore et al
EPI_ISL_473964,Originating lab: Wales Specialist Virology Centre Sequencing lab: Pathogen Genomics Unit,COVID-19 Genomics UK (COG-UK) Consortium,Catherine Moore et al
EPI_ISL_473965,Originating lab: Wales Specialist Virology Centre Sequencing lab: Pathogen Genomics Unit,COVID-19 Genomics UK (COG-UK) Consortium,Catherine Moore et al
EPI_ISL_473966,Originating lab: Wales Specialist Virology Centre Sequencing lab: Pathogen Genomics Unit,COVID-19 Genomics UK (COG-UK) Consortium,Catherine Moore et al
EPI_ISL_473967,Originating lab: Wales Specialist Virology Centre Sequencing lab: Pathogen Genomics Unit,COVID-19 Genomics UK (COG-UK) Consortium,Catherine Moore et al
EPI_ISL_473968,Originating lab: Wales Specialist Virology Centre Sequencing lab: Pathogen Genomics Unit,COVID-19 Genomics UK (COG-UK) Consortium,Catherine Moore et al
EPI_ISL_473969,Originating lab: Wales Specialist Virology Centre Sequencing lab: Pathogen Genomics Unit,COVID-19 Genomics UK (COG-UK) Consortium,Catherine Moore et al
EPI_ISL_473970,Originating lab: Wales Specialist Virology Centre Sequencing lab: Pathogen Genomics Unit,COVID-19 Genomics UK (COG-UK) Consortium,Catherine Moore et al
EPI_ISL_473971,Originating lab: Wales Specialist Virology Centre Sequencing lab: Pathogen Genomics Unit,COVID-19 Genomics UK (COG-UK) Consortium,Catherine Moore et al
EPI_ISL_473972,Originating lab: Wales Specialist Virology Centre Sequencing lab: Pathogen Genomics Unit,COVID-19 Genomics UK (COG-UK) Consortium,Catherine Moore et al
EPI_ISL_473973,Originating lab: Wales Specialist Virology Centre Sequencing lab: Pathogen Genomics Unit,COVID-19 Genomics UK (COG-UK) Consortium,Catherine Moore et al
EPI_ISL_473974,Originating lab: Wales Specialist Virology Centre Sequencing lab: Pathogen Genomics Unit,COVID-19 Genomics UK (COG-UK) Consortium,Catherine Moore et al
EPI_ISL_473975,Originating lab: Wales Specialist Virology Centre Sequencing lab: Pathogen Genomics Unit,COVID-19 Genomics UK (COG-UK) Consortium,Catherine Moore et al
EPI_ISL_473976,Originating lab: Wales Specialist Virology Centre Sequencing lab: Pathogen Genomics Unit,COVID-19 Genomics UK (COG-UK) Consortium,Catherine Moore et al
EPI_ISL_473977,Originating lab: Wales Specialist Virology Centre Sequencing lab: Pathogen Genomics Unit,COVID-19 Genomics UK (COG-UK) Consortium,Catherine Moore et al
EPI_ISL_473978,Originating lab: Wales Specialist Virology Centre Sequencing lab: Pathogen Genomics Unit,COVID-19 Genomics UK (COG-UK) Consortium,Catherine Moore et al
EPI_ISL_473979,Originating lab: Wales Specialist Virology Centre Sequencing lab: Pathogen Genomics Unit,COVID-19 Genomics UK (COG-UK) Consortium,Catherine Moore et al
EPI_ISL_473980,Originating lab: Wales Specialist Virology Centre Sequencing lab: Pathogen Genomics Unit,COVID-19 Genomics UK (COG-UK) Consortium,Catherine Moore et al
EPI_ISL_473981,Originating lab: Wales Specialist Virology Centre Sequencing lab: Pathogen Genomics Unit,COVID-19 Genomics UK (COG-UK) Consortium,Catherine Moore et al
EPI_ISL_473982,Originating lab: Wales Specialist Virology Centre Sequencing lab: Pathogen Genomics Unit,COVID-19 Genomics UK (COG-UK) Consortium,Catherine Moore et al
EPI_ISL_473983,Originating lab: Wales Specialist Virology Centre Sequencing lab: Pathogen Genomics Unit,COVID-19 Genomics UK (COG-UK) Consortium,Catherine Moore et al
EPI_ISL_473984,Originating lab: Wales Specialist Virology Centre Sequencing lab: Pathogen Genomics Unit,COVID-19 Genomics UK (COG-UK) Consortium,Catherine Moore et al
EPI_ISL_473985,Originating lab: Wales Specialist Virology Centre Sequencing lab: Pathogen Genomics Unit,COVID-19 Genomics UK (COG-UK) Consortium,Catherine Moore et al
EPI_ISL_473986,Originating lab: Wales Specialist Virology Centre Sequencing lab: Pathogen Genomics Unit,COVID-19 Genomics UK (COG-UK) Consortium,Catherine Moore et al
EPI_ISL_473987,Originating lab: Wales Specialist Virology Centre Sequencing lab: Pathogen Genomics Unit,COVID-19 Genomics UK (COG-UK) Consortium,Catherine Moore et al
EPI_ISL_473988,Originating lab: Wales Specialist Virology Centre Sequencing lab: Pathogen Genomics Unit,COVID-19 Genomics UK (COG-UK) Consortium,Catherine Moore et al
EPI_ISL_473989,Originating lab: Wales Specialist Virology Centre Sequencing lab: Pathogen Genomics Unit,COVID-19 Genomics UK (COG-UK) Consortium,Catherine Moore et al
EPI_ISL_473990,Originating lab: Wales Specialist Virology Centre Sequencing lab: Pathogen Genomics Unit,COVID-19 Genomics UK (COG-UK) Consortium,Catherine Moore et al
EPI_ISL_473991,Originating lab: Wales Specialist Virology Centre Sequencing lab: Pathogen Genomics Unit,COVID-19 Genomics UK (COG-UK) Consortium,Catherine Moore et al
EPI_ISL_473992,Originating lab: Wales Specialist Virology Centre Sequencing lab: Pathogen Genomics Unit,COVID-19 Genomics UK (COG-UK) Consortium,Catherine Moore et al
EPI_ISL_473993,Originating lab: Wales Specialist Virology Centre Sequencing lab: Pathogen Genomics Unit,COVID-19 Genomics UK (COG-UK) Consortium,Catherine Moore et al
EPI_ISL_473994,Originating lab: Wales Specialist Virology Centre Sequencing lab: Pathogen Genomics Unit,COVID-19 Genomics UK (COG-UK) Consortium,Catherine Moore et al
EPI_ISL_473995,Originating lab: Wales Specialist Virology Centre Sequencing lab: Pathogen Genomics Unit,COVID-19 Genomics UK (COG-UK) Consortium,Catherine Moore et al
EPI_ISL_473996,Originating lab: Wales Specialist Virology Centre Sequencing lab: Pathogen Genomics Unit,COVID-19 Genomics UK (COG-UK) Consortium,Catherine Moore et al
EPI_ISL_473998,Originating lab: Wales Specialist Virology Centre Sequencing lab: Pathogen Genomics Unit,COVID-19 Genomics UK (COG-UK) Consortium,Catherine Moore et al
EPI_ISL_473999,Originating lab: Wales Specialist Virology Centre Sequencing lab: Pathogen Genomics Unit,COVID-19 Genomics UK (COG-UK) Consortium,Catherine Moore et al
EPI_ISL_474000,Originating lab: Wales Specialist Virology Centre Sequencing lab: Pathogen Genomics Unit,COVID-19 Genomics UK (COG-UK) Consortium,Catherine Moore et al
EPI_ISL_474001,Originating lab: Wales Specialist Virology Centre Sequencing lab: Pathogen Genomics Unit,COVID-19 Genomics UK (COG-UK) Consortium,Catherine Moore et al
EPI_ISL_474002,Originating lab: Wales Specialist Virology Centre Sequencing lab: Pathogen Genomics Unit,COVID-19 Genomics UK (COG-UK) Consortium,Catherine Moore et al
EPI_ISL_474003,Originating lab: Wales Specialist Virology Centre Sequencing lab: Pathogen Genomics Unit,COVID-19 Genomics UK (COG-UK) Consortium,Catherine Moore et al
EPI_ISL_474004,Originating lab: Wales Specialist Virology Centre Sequencing lab: Pathogen Genomics Unit,COVID-19 Genomics UK (COG-UK) Consortium,Catherine Moore et al
EPI_ISL_474005,Originating lab: Wales Specialist Virology Centre Sequencing lab: Pathogen Genomics Unit,COVID-19 Genomics UK (COG-UK) Consortium,Catherine Moore et al
EPI_ISL_474006,Originating lab: Wales Specialist Virology Centre Sequencing lab: Pathogen Genomics Unit,COVID-19 Genomics UK (COG-UK) Consortium,Catherine Moore et al
EPI_ISL_474007,Originating lab: Wales Specialist Virology Centre Sequencing lab: Pathogen Genomics Unit,COVID-19 Genomics UK (COG-UK) Consortium,Catherine Moore et al
EPI_ISL_474008,Originating lab: Wales Specialist Virology Centre Sequencing lab: Pathogen Genomics Unit,COVID-19 Genomics UK (COG-UK) Consortium,Catherine Moore et al
EPI_ISL_474009,Originating lab: Wales Specialist Virology Centre Sequencing lab: Pathogen Genomics Unit,COVID-19 Genomics UK (COG-UK) Consortium,Catherine Moore et al
EPI_ISL_474010,Originating lab: Wales Specialist Virology Centre Sequencing lab: Pathogen Genomics Unit,COVID-19 Genomics UK (COG-UK) Consortium,Catherine Moore et al
EPI_ISL_474011,Originating lab: Wales Specialist Virology Centre Sequencing lab: Pathogen Genomics Unit,COVID-19 Genomics UK (COG-UK) Consortium,Catherine Moore et al
EPI_ISL_474012,Originating lab: Wales Specialist Virology Centre Sequencing lab: Pathogen Genomics Unit,COVID-19 Genomics UK (COG-UK) Consortium,Catherine Moore et al
EPI_ISL_474013,Originating lab: Wales Specialist Virology Centre Sequencing lab: Pathogen Genomics Unit,COVID-19 Genomics UK (COG-UK) Consortium,Catherine Moore et al
EPI_ISL_474014,Originating lab: Wales Specialist Virology Centre Sequencing lab: Pathogen Genomics Unit,COVID-19 Genomics UK (COG-UK) Consortium,Catherine Moore et al
EPI_ISL_474015,Originating lab: Wales Specialist Virology Centre Sequencing lab: Pathogen Genomics Unit,COVID-19 Genomics UK (COG-UK) Consortium,Catherine Moore et al
EPI_ISL_474016,Originating lab: Wales Specialist Virology Centre Sequencing lab: Pathogen Genomics Unit,COVID-19 Genomics UK (COG-UK) Consortium,Catherine Moore et al
EPI_ISL_474017,Originating lab: Wales Specialist Virology Centre Sequencing lab: Pathogen Genomics Unit,COVID-19 Genomics UK (COG-UK) Consortium,Catherine Moore et al
EPI_ISL_474018,Originating lab: Wales Specialist Virology Centre Sequencing lab: Pathogen Genomics Unit,COVID-19 Genomics UK (COG-UK) Consortium,Catherine Moore et al
EPI_ISL_474019,Originating lab: Wales Specialist Virology Centre Sequencing lab: Pathogen Genomics Unit,COVID-19 Genomics UK (COG-UK) Consortium,Catherine Moore et al
EPI_ISL_474020,Originating lab: Wales Specialist Virology Centre Sequencing lab: Pathogen Genomics Unit,COVID-19 Genomics UK (COG-UK) Consortium,Catherine Moore et al
EPI_ISL_474021,Originating lab: Wales Specialist Virology Centre Sequencing lab: Pathogen Genomics Unit,COVID-19 Genomics UK (COG-UK) Consortium,Catherine Moore et al
EPI_ISL_474022,Originating lab: Wales Specialist Virology Centre Sequencing lab: Pathogen Genomics Unit,COVID-19 Genomics UK (COG-UK) Consortium,Catherine Moore et al
EPI_ISL_474023,Originating lab: Wales Specialist Virology Centre Sequencing lab: Pathogen Genomics Unit,COVID-19 Genomics UK (COG-UK) Consortium,Catherine Moore et al
EPI_ISL_474024,Originating lab: Wales Specialist Virology Centre Sequencing lab: Pathogen Genomics Unit,COVID-19 Genomics UK (COG-UK) Consortium,Catherine Moore et al
EPI_ISL_474025,Originating lab: Wales Specialist Virology Centre Sequencing lab: Pathogen Genomics Unit,COVID-19 Genomics UK (COG-UK) Consortium,Catherine Moore et al
EPI_ISL_474026,Originating lab: Wales Specialist Virology Centre Sequencing lab: Pathogen Genomics Unit,COVID-19 Genomics UK (COG-UK) Consortium,Catherine Moore et al
EPI_ISL_474027,Originating lab: Wales Specialist Virology Centre Sequencing lab: Pathogen Genomics Unit,COVID-19 Genomics UK (COG-UK) Consortium,Catherine Moore et al
EPI_ISL_474028,Originating lab: Wales Specialist Virology Centre Sequencing lab: Pathogen Genomics Unit,COVID-19 Genomics UK (COG-UK) Consortium,Catherine Moore et al
EPI_ISL_474029,Originating lab: Wales Specialist Virology Centre Sequencing lab: Pathogen Genomics Unit,COVID-19 Genomics UK (COG-UK) Consortium,Catherine Moore et al
EPI_ISL_474030,Originating lab: Wales Specialist Virology Centre Sequencing lab: Pathogen Genomics Unit,COVID-19 Genomics UK (COG-UK) Consortium,Catherine Moore et al
EPI_ISL_474031,Originating lab: Wales Specialist Virology Centre Sequencing lab: Pathogen Genomics Unit,COVID-19 Genomics UK (COG-UK) Consortium,Catherine Moore et al
EPI_ISL_474033,Originating lab: Wales Specialist Virology Centre Sequencing lab: Pathogen Genomics Unit,COVID-19 Genomics UK (COG-UK) Consortium,Catherine Moore et al
EPI_ISL_474034,Originating lab: Wales Specialist Virology Centre Sequencing lab: Pathogen Genomics Unit,COVID-19 Genomics UK (COG-UK) Consortium,Catherine Moore et al
EPI_ISL_474035,Originating lab: Wales Specialist Virology Centre Sequencing lab: Pathogen Genomics Unit,COVID-19 Genomics UK (COG-UK) Consortium,Catherine Moore et al
EPI_ISL_474036,Originating lab: Wales Specialist Virology Centre Sequencing lab: Pathogen Genomics Unit,COVID-19 Genomics UK (COG-UK) Consortium,Catherine Moore et al
EPI_ISL_474037,Originating lab: Wales Specialist Virology Centre Sequencing lab: Pathogen Genomics Unit,COVID-19 Genomics UK (COG-UK) Consortium,Catherine Moore et al
EPI_ISL_474038,Originating lab: Wales Specialist Virology Centre Sequencing lab: Pathogen Genomics Unit,COVID-19 Genomics UK (COG-UK) Consortium,Catherine Moore et al
EPI_ISL_474039,Originating lab: Wales Specialist Virology Centre Sequencing lab: Pathogen Genomics Unit,COVID-19 Genomics UK (COG-UK) Consortium,Catherine Moore et al
EPI_ISL_474040,Originating lab: Wales Specialist Virology Centre Sequencing lab: Pathogen Genomics Unit,COVID-19 Genomics UK (COG-UK) Consortium,Catherine Moore et al
EPI_ISL_474041,Originating lab: Wales Specialist Virology Centre Sequencing lab: Pathogen Genomics Unit,COVID-19 Genomics UK (COG-UK) Consortium,Catherine Moore et al
EPI_ISL_474042,Originating lab: Wales Specialist Virology Centre Sequencing lab: Pathogen Genomics Unit,COVID-19 Genomics UK (COG-UK) Consortium,Catherine Moore et al
EPI_ISL_474043,Originating lab: Wales Specialist Virology Centre Sequencing lab: Pathogen Genomics Unit,COVID-19 Genomics UK (COG-UK) Consortium,Catherine Moore et al
EPI_ISL_474044,Originating lab: Wales Specialist Virology Centre Sequencing lab: Pathogen Genomics Unit,COVID-19 Genomics UK (COG-UK) Consortium,Catherine Moore et al
EPI_ISL_474045,Originating lab: Wales Specialist Virology Centre Sequencing lab: Pathogen Genomics Unit,COVID-19 Genomics UK (COG-UK) Consortium,Catherine Moore et al
EPI_ISL_474046,Originating lab: Wales Specialist Virology Centre Sequencing lab: Pathogen Genomics Unit,COVID-19 Genomics UK (COG-UK) Consortium,Catherine Moore et al
EPI_ISL_474047,Originating lab: Wales Specialist Virology Centre Sequencing lab: Pathogen Genomics Unit,COVID-19 Genomics UK (COG-UK) Consortium,Catherine Moore et al
EPI_ISL_474048,Originating lab: Wales Specialist Virology Centre Sequencing lab: Pathogen Genomics Unit,COVID-19 Genomics UK (COG-UK) Consortium,Catherine Moore et al
EPI_ISL_474049,Originating lab: Wales Specialist Virology Centre Sequencing lab: Pathogen Genomics Unit,COVID-19 Genomics UK (COG-UK) Consortium,Catherine Moore et al
EPI_ISL_474050,Originating lab: Wales Specialist Virology Centre Sequencing lab: Pathogen Genomics Unit,COVID-19 Genomics UK (COG-UK) Consortium,Catherine Moore et al
EPI_ISL_474051,Originating lab: Wales Specialist Virology Centre Sequencing lab: Pathogen Genomics Unit,COVID-19 Genomics UK (COG-UK) Consortium,Catherine Moore et al
EPI_ISL_474052,Originating lab: Wales Specialist Virology Centre Sequencing lab: Pathogen Genomics Unit,COVID-19 Genomics UK (COG-UK) Consortium,Catherine Moore et al
EPI_ISL_474055,Originating lab: Wales Specialist Virology Centre Sequencing lab: Pathogen Genomics Unit,COVID-19 Genomics UK (COG-UK) Consortium,Catherine Moore et al
EPI_ISL_474056,Originating lab: Wales Specialist Virology Centre Sequencing lab: Pathogen Genomics Unit,COVID-19 Genomics UK (COG-UK) Consortium,Catherine Moore et al
EPI_ISL_474057,Originating lab: Wales Specialist Virology Centre Sequencing lab: Pathogen Genomics Unit,COVID-19 Genomics UK (COG-UK) Consortium,Catherine Moore et al
EPI_ISL_474058,Originating lab: Wales Specialist Virology Centre Sequencing lab: Pathogen Genomics Unit,COVID-19 Genomics UK (COG-UK) Consortium,Catherine Moore et al
EPI_ISL_474059,Originating lab: Wales Specialist Virology Centre Sequencing lab: Pathogen Genomics Unit,COVID-19 Genomics UK (COG-UK) Consortium,Catherine Moore et al
EPI_ISL_474060,Originating lab: Wales Specialist Virology Centre Sequencing lab: Pathogen Genomics Unit,COVID-19 Genomics UK (COG-UK) Consortium,Catherine Moore et al
EPI_ISL_474061,Originating lab: Wales Specialist Virology Centre Sequencing lab: Pathogen Genomics Unit,COVID-19 Genomics UK (COG-UK) Consortium,Catherine Moore et al
EPI_ISL_474062,Originating lab: Wales Specialist Virology Centre Sequencing lab: Pathogen Genomics Unit,COVID-19 Genomics UK (COG-UK) Consortium,Catherine Moore et al
EPI_ISL_474063,Originating lab: Wales Specialist Virology Centre Sequencing lab: Pathogen Genomics Unit,COVID-19 Genomics UK (COG-UK) Consortium,Catherine Moore et al
EPI_ISL_474064,Originating lab: Wales Specialist Virology Centre Sequencing lab: Pathogen Genomics Unit,COVID-19 Genomics UK (COG-UK) Consortium,Catherine Moore et al
EPI_ISL_474065,Originating lab: Wales Specialist Virology Centre Sequencing lab: Pathogen Genomics Unit,COVID-19 Genomics UK (COG-UK) Consortium,Catherine Moore et al
EPI_ISL_474066,Originating lab: Wales Specialist Virology Centre Sequencing lab: Pathogen Genomics Unit,COVID-19 Genomics UK (COG-UK) Consortium,Catherine Moore et al
EPI_ISL_474067,Originating lab: Wales Specialist Virology Centre Sequencing lab: Pathogen Genomics Unit,COVID-19 Genomics UK (COG-UK) Consortium,Catherine Moore et al
EPI_ISL_474068,Originating lab: Wales Specialist Virology Centre Sequencing lab: Pathogen Genomics Unit,COVID-19 Genomics UK (COG-UK) Consortium,Catherine Moore et al
EPI_ISL_474069,Originating lab: Wales Specialist Virology Centre Sequencing lab: Pathogen Genomics Unit,COVID-19 Genomics UK (COG-UK) Consortium,Catherine Moore et al
EPI_ISL_474071,Originating lab: Wales Specialist Virology Centre Sequencing lab: Pathogen Genomics Unit,COVID-19 Genomics UK (COG-UK) Consortium,Catherine Moore et al
EPI_ISL_474072,Originating lab: Wales Specialist Virology Centre Sequencing lab: Pathogen Genomics Unit,COVID-19 Genomics UK (COG-UK) Consortium,Catherine Moore et al
EPI_ISL_474073,Originating lab: Wales Specialist Virology Centre Sequencing lab: Pathogen Genomics Unit,COVID-19 Genomics UK (COG-UK) Consortium,Catherine Moore et al
EPI_ISL_474074,Originating lab: Wales Specialist Virology Centre Sequencing lab: Pathogen Genomics Unit,COVID-19 Genomics UK (COG-UK) Consortium,Catherine Moore et al
EPI_ISL_474075,Originating lab: Wales Specialist Virology Centre Sequencing lab: Pathogen Genomics Unit,COVID-19 Genomics UK (COG-UK) Consortium,Catherine Moore et al
EPI_ISL_474076,Originating lab: Wales Specialist Virology Centre Sequencing lab: Pathogen Genomics Unit,COVID-19 Genomics UK (COG-UK) Consortium,Catherine Moore et al
EPI_ISL_474077,Originating lab: Wales Specialist Virology Centre Sequencing lab: Pathogen Genomics Unit,COVID-19 Genomics UK (COG-UK) Consortium,Catherine Moore et al
EPI_ISL_474078,Originating lab: Wales Specialist Virology Centre Sequencing lab: Pathogen Genomics Unit,COVID-19 Genomics UK (COG-UK) Consortium,Catherine Moore et al
EPI_ISL_474079,Originating lab: Wales Specialist Virology Centre Sequencing lab: Pathogen Genomics Unit,COVID-19 Genomics UK (COG-UK) Consortium,Catherine Moore et al
EPI_ISL_474080,Originating lab: Wales Specialist Virology Centre Sequencing lab: Pathogen Genomics Unit,COVID-19 Genomics UK (COG-UK) Consortium,Catherine Moore et al
EPI_ISL_474081,Originating lab: Wales Specialist Virology Centre Sequencing lab: Pathogen Genomics Unit,COVID-19 Genomics UK (COG-UK) Consortium,Catherine Moore et al
EPI_ISL_474082,Originating lab: Wales Specialist Virology Centre Sequencing lab: Pathogen Genomics Unit,COVID-19 Genomics UK (COG-UK) Consortium,Catherine Moore et al
EPI_ISL_474083,Originating lab: Wales Specialist Virology Centre Sequencing lab: Pathogen Genomics Unit,COVID-19 Genomics UK (COG-UK) Consortium,Catherine Moore et al
EPI_ISL_474084,Originating lab: Wales Specialist Virology Centre Sequencing lab: Pathogen Genomics Unit,COVID-19 Genomics UK (COG-UK) Consortium,Catherine Moore et al
EPI_ISL_474085,Originating lab: Wales Specialist Virology Centre Sequencing lab: Pathogen Genomics Unit,COVID-19 Genomics UK (COG-UK) Consortium,Catherine Moore et al
EPI_ISL_474086,Originating lab: Wales Specialist Virology Centre Sequencing lab: Pathogen Genomics Unit,COVID-19 Genomics UK (COG-UK) Consortium,Catherine Moore et al
EPI_ISL_474087,Originating lab: Wales Specialist Virology Centre Sequencing lab: Pathogen Genomics Unit,COVID-19 Genomics UK (COG-UK) Consortium,Catherine Moore et al
EPI_ISL_474088,Originating lab: Wales Specialist Virology Centre Sequencing lab: Pathogen Genomics Unit,COVID-19 Genomics UK (COG-UK) Consortium,Catherine Moore et al
EPI_ISL_474089,Originating lab: Wales Specialist Virology Centre Sequencing lab: Pathogen Genomics Unit,COVID-19 Genomics UK (COG-UK) Consortium,Catherine Moore et al
EPI_ISL_474090,Originating lab: Wales Specialist Virology Centre Sequencing lab: Pathogen Genomics Unit,COVID-19 Genomics UK (COG-UK) Consortium,Catherine Moore et al
EPI_ISL_474091,Originating lab: Wales Specialist Virology Centre Sequencing lab: Pathogen Genomics Unit,COVID-19 Genomics UK (COG-UK) Consortium,Catherine Moore et al
EPI_ISL_474092,Originating lab: Wales Specialist Virology Centre Sequencing lab: Pathogen Genomics Unit,COVID-19 Genomics UK (COG-UK) Consortium,Catherine Moore et al
EPI_ISL_474093,Originating lab: Wales Specialist Virology Centre Sequencing lab: Pathogen Genomics Unit,COVID-19 Genomics UK (COG-UK) Consortium,Catherine Moore et al
EPI_ISL_474094,Originating lab: Wales Specialist Virology Centre Sequencing lab: Pathogen Genomics Unit,COVID-19 Genomics UK (COG-UK) Consortium,Catherine Moore et al
EPI_ISL_474095,Originating lab: Wales Specialist Virology Centre Sequencing lab: Pathogen Genomics Unit,COVID-19 Genomics UK (COG-UK) Consortium,Catherine Moore et al
EPI_ISL_474096,Originating lab: Wales Specialist Virology Centre Sequencing lab: Pathogen Genomics Unit,COVID-19 Genomics UK (COG-UK) Consortium,Catherine Moore et al
EPI_ISL_474098,Originating lab: Wales Specialist Virology Centre Sequencing lab: Pathogen Genomics Unit,COVID-19 Genomics UK (COG-UK) Consortium,Catherine Moore et al
EPI_ISL_474099,Originating lab: Wales Specialist Virology Centre Sequencing lab: Pathogen Genomics Unit,COVID-19 Genomics UK (COG-UK) Consortium,Catherine Moore et al
EPI_ISL_474100,Originating lab: Wales Specialist Virology Centre Sequencing lab: Pathogen Genomics Unit,COVID-19 Genomics UK (COG-UK) Consortium,Catherine Moore et al
EPI_ISL_474101,Originating lab: Wales Specialist Virology Centre Sequencing lab: Pathogen Genomics Unit,COVID-19 Genomics UK (COG-UK) Consortium,Catherine Moore et al
EPI_ISL_474102,Originating lab: Wales Specialist Virology Centre Sequencing lab: Pathogen Genomics Unit,COVID-19 Genomics UK (COG-UK) Consortium,Catherine Moore et al
EPI_ISL_474103,Originating lab: Wales Specialist Virology Centre Sequencing lab: Pathogen Genomics Unit,COVID-19 Genomics UK (COG-UK) Consortium,Catherine Moore et al
EPI_ISL_474104,Originating lab: Wales Specialist Virology Centre Sequencing lab: Pathogen Genomics Unit,COVID-19 Genomics UK (COG-UK) Consortium,Catherine Moore et al
EPI_ISL_474105,Originating lab: Wales Specialist Virology Centre Sequencing lab: Pathogen Genomics Unit,COVID-19 Genomics UK (COG-UK) Consortium,Catherine Moore et al
EPI_ISL_474106,Originating lab: Wales Specialist Virology Centre Sequencing lab: Pathogen Genomics Unit,COVID-19 Genomics UK (COG-UK) Consortium,Catherine Moore et al
EPI_ISL_474107,Originating lab: Wales Specialist Virology Centre Sequencing lab: Pathogen Genomics Unit,COVID-19 Genomics UK (COG-UK) Consortium,Catherine Moore et al
EPI_ISL_474108,Originating lab: Wales Specialist Virology Centre Sequencing lab: Pathogen Genomics Unit,COVID-19 Genomics UK (COG-UK) Consortium,Catherine Moore et al
EPI_ISL_474109,Originating lab: Wales Specialist Virology Centre Sequencing lab: Pathogen Genomics Unit,COVID-19 Genomics UK (COG-UK) Consortium,Catherine Moore et al
EPI_ISL_474110,Originating lab: Wales Specialist Virology Centre Sequencing lab: Pathogen Genomics Unit,COVID-19 Genomics UK (COG-UK) Consortium,Catherine Moore et al
EPI_ISL_474111,Originating lab: Wales Specialist Virology Centre Sequencing lab: Pathogen Genomics Unit,COVID-19 Genomics UK (COG-UK) Consortium,Catherine Moore et al
EPI_ISL_474112,Originating lab: Wales Specialist Virology Centre Sequencing lab: Pathogen Genomics Unit,COVID-19 Genomics UK (COG-UK) Consortium,Catherine Moore et al
EPI_ISL_474113,Originating lab: Wales Specialist Virology Centre Sequencing lab: Pathogen Genomics Unit,COVID-19 Genomics UK (COG-UK) Consortium,Catherine Moore et al
EPI_ISL_474114,Originating lab: Wales Specialist Virology Centre Sequencing lab: Pathogen Genomics Unit,COVID-19 Genomics UK (COG-UK) Consortium,Catherine Moore et al
EPI_ISL_474115,Originating lab: Wales Specialist Virology Centre Sequencing lab: Pathogen Genomics Unit,COVID-19 Genomics UK (COG-UK) Consortium,Catherine Moore et al
EPI_ISL_474116,Originating lab: Wales Specialist Virology Centre Sequencing lab: Pathogen Genomics Unit,COVID-19 Genomics UK (COG-UK) Consortium,Catherine Moore et al
EPI_ISL_474117,Originating lab: Wales Specialist Virology Centre Sequencing lab: Pathogen Genomics Unit,COVID-19 Genomics UK (COG-UK) Consortium,Catherine Moore et al
EPI_ISL_474118,Originating lab: Wales Specialist Virology Centre Sequencing lab: Pathogen Genomics Unit,COVID-19 Genomics UK (COG-UK) Consortium,Catherine Moore et al
EPI_ISL_474119,Originating lab: Wales Specialist Virology Centre Sequencing lab: Pathogen Genomics Unit,COVID-19 Genomics UK (COG-UK) Consortium,Catherine Moore et al
EPI_ISL_474120,Originating lab: Wales Specialist Virology Centre Sequencing lab: Pathogen Genomics Unit,COVID-19 Genomics UK (COG-UK) Consortium,Catherine Moore et al
EPI_ISL_474121,Originating lab: Wales Specialist Virology Centre Sequencing lab: Pathogen Genomics Unit,COVID-19 Genomics UK (COG-UK) Consortium,Catherine Moore et al
EPI_ISL_474122,Originating lab: Wales Specialist Virology Centre Sequencing lab: Pathogen Genomics Unit,COVID-19 Genomics UK (COG-UK) Consortium,Catherine Moore et al
EPI_ISL_474123,Originating lab: Wales Specialist Virology Centre Sequencing lab: Pathogen Genomics Unit,COVID-19 Genomics UK (COG-UK) Consortium,Catherine Moore et al
EPI_ISL_474124,Originating lab: Wales Specialist Virology Centre Sequencing lab: Pathogen Genomics Unit,COVID-19 Genomics UK (COG-UK) Consortium,Catherine Moore et al
EPI_ISL_474125,Originating lab: Wales Specialist Virology Centre Sequencing lab: Pathogen Genomics Unit,COVID-19 Genomics UK (COG-UK) Consortium,Catherine Moore et al
EPI_ISL_474126,Originating lab: Wales Specialist Virology Centre Sequencing lab: Pathogen Genomics Unit,COVID-19 Genomics UK (COG-UK) Consortium,Catherine Moore et al
EPI_ISL_474127,Originating lab: Wales Specialist Virology Centre Sequencing lab: Pathogen Genomics Unit,COVID-19 Genomics UK (COG-UK) Consortium,Catherine Moore et al
EPI_ISL_474128,Originating lab: Wales Specialist Virology Centre Sequencing lab: Pathogen Genomics Unit,COVID-19 Genomics UK (COG-UK) Consortium,Catherine Moore et al
EPI_ISL_474129,Originating lab: Wales Specialist Virology Centre Sequencing lab: Pathogen Genomics Unit,COVID-19 Genomics UK (COG-UK) Consortium,Catherine Moore et al
EPI_ISL_474130,Originating lab: Wales Specialist Virology Centre Sequencing lab: Pathogen Genomics Unit,COVID-19 Genomics UK (COG-UK) Consortium,Catherine Moore et al
EPI_ISL_474131,Originating lab: Wales Specialist Virology Centre Sequencing lab: Pathogen Genomics Unit,COVID-19 Genomics UK (COG-UK) Consortium,Catherine Moore et al
EPI_ISL_474132,Originating lab: Wales Specialist Virology Centre Sequencing lab: Pathogen Genomics Unit,COVID-19 Genomics UK (COG-UK) Consortium,Catherine Moore et al
EPI_ISL_474133,Originating lab: Wales Specialist Virology Centre Sequencing lab: Pathogen Genomics Unit,COVID-19 Genomics UK (COG-UK) Consortium,Catherine Moore et al
EPI_ISL_474134,Originating lab: Wales Specialist Virology Centre Sequencing lab: Pathogen Genomics Unit,COVID-19 Genomics UK (COG-UK) Consortium,Catherine Moore et al
EPI_ISL_474135,Originating lab: Wales Specialist Virology Centre Sequencing lab: Pathogen Genomics Unit,COVID-19 Genomics UK (COG-UK) Consortium,Catherine Moore et al
EPI_ISL_474136,Originating lab: Wales Specialist Virology Centre Sequencing lab: Pathogen Genomics Unit,COVID-19 Genomics UK (COG-UK) Consortium,Catherine Moore et al
EPI_ISL_474137,Originating lab: Wales Specialist Virology Centre Sequencing lab: Pathogen Genomics Unit,COVID-19 Genomics UK (COG-UK) Consortium,Catherine Moore et al
EPI_ISL_474138,Originating lab: Wales Specialist Virology Centre Sequencing lab: Pathogen Genomics Unit,COVID-19 Genomics UK (COG-UK) Consortium,Catherine Moore et al
EPI_ISL_474139,Originating lab: Wales Specialist Virology Centre Sequencing lab: Pathogen Genomics Unit,COVID-19 Genomics UK (COG-UK) Consortium,Catherine Moore et al
EPI_ISL_474140,Originating lab: Wales Specialist Virology Centre Sequencing lab: Pathogen Genomics Unit,COVID-19 Genomics UK (COG-UK) Consortium,Catherine Moore et al
EPI_ISL_474141,Originating lab: Wales Specialist Virology Centre Sequencing lab: Pathogen Genomics Unit,COVID-19 Genomics UK (COG-UK) Consortium,Catherine Moore et al
EPI_ISL_474142,Originating lab: Wales Specialist Virology Centre Sequencing lab: Pathogen Genomics Unit,COVID-19 Genomics UK (COG-UK) Consortium,Catherine Moore et al
EPI_ISL_474143,Originating lab: Wales Specialist Virology Centre Sequencing lab: Pathogen Genomics Unit,COVID-19 Genomics UK (COG-UK) Consortium,Catherine Moore et al
EPI_ISL_474144,Originating lab: Wales Specialist Virology Centre Sequencing lab: Pathogen Genomics Unit,COVID-19 Genomics UK (COG-UK) Consortium,Catherine Moore et al
EPI_ISL_474145,Originating lab: Wales Specialist Virology Centre Sequencing lab: Pathogen Genomics Unit,COVID-19 Genomics UK (COG-UK) Consortium,Catherine Moore et al
EPI_ISL_474146,Originating lab: Wales Specialist Virology Centre Sequencing lab: Pathogen Genomics Unit,COVID-19 Genomics UK (COG-UK) Consortium,Catherine Moore et al
EPI_ISL_474147,Originating lab: Wales Specialist Virology Centre Sequencing lab: Pathogen Genomics Unit,COVID-19 Genomics UK (COG-UK) Consortium,Catherine Moore et al
EPI_ISL_474148,Originating lab: Wales Specialist Virology Centre Sequencing lab: Pathogen Genomics Unit,COVID-19 Genomics UK (COG-UK) Consortium,Catherine Moore et al
EPI_ISL_474149,Originating lab: Wales Specialist Virology Centre Sequencing lab: Pathogen Genomics Unit,COVID-19 Genomics UK (COG-UK) Consortium,Catherine Moore et al
EPI_ISL_474150,Originating lab: Wales Specialist Virology Centre Sequencing lab: Pathogen Genomics Unit,COVID-19 Genomics UK (COG-UK) Consortium,Catherine Moore et al
EPI_ISL_474151,Originating lab: Wales Specialist Virology Centre Sequencing lab: Pathogen Genomics Unit,COVID-19 Genomics UK (COG-UK) Consortium,Catherine Moore et al
EPI_ISL_474152,Originating lab: Wales Specialist Virology Centre Sequencing lab: Pathogen Genomics Unit,COVID-19 Genomics UK (COG-UK) Consortium,Catherine Moore et al
EPI_ISL_474153,Originating lab: Wales Specialist Virology Centre Sequencing lab: Pathogen Genomics Unit,COVID-19 Genomics UK (COG-UK) Consortium,Catherine Moore et al
EPI_ISL_474154,Originating lab: Wales Specialist Virology Centre Sequencing lab: Pathogen Genomics Unit,COVID-19 Genomics UK (COG-UK) Consortium,Catherine Moore et al
EPI_ISL_474155,Originating lab: Wales Specialist Virology Centre Sequencing lab: Pathogen Genomics Unit,COVID-19 Genomics UK (COG-UK) Consortium,Catherine Moore et al
EPI_ISL_474156,Originating lab: Wales Specialist Virology Centre Sequencing lab: Pathogen Genomics Unit,COVID-19 Genomics UK (COG-UK) Consortium,Catherine Moore et al
EPI_ISL_474157,Originating lab: Wales Specialist Virology Centre Sequencing lab: Pathogen Genomics Unit,COVID-19 Genomics UK (COG-UK) Consortium,Catherine Moore et al
EPI_ISL_474158,Originating lab: Wales Specialist Virology Centre Sequencing lab: Pathogen Genomics Unit,COVID-19 Genomics UK (COG-UK) Consortium,Catherine Moore et al
EPI_ISL_474159,Originating lab: Wales Specialist Virology Centre Sequencing lab: Pathogen Genomics Unit,COVID-19 Genomics UK (COG-UK) Consortium,Catherine Moore et al
EPI_ISL_474160,Originating lab: Wales Specialist Virology Centre Sequencing lab: Pathogen Genomics Unit,COVID-19 Genomics UK (COG-UK) Consortium,Catherine Moore et al
EPI_ISL_474161,Originating lab: Wales Specialist Virology Centre Sequencing lab: Pathogen Genomics Unit,COVID-19 Genomics UK (COG-UK) Consortium,Catherine Moore et al
EPI_ISL_474162,Originating lab: Wales Specialist Virology Centre Sequencing lab: Pathogen Genomics Unit,COVID-19 Genomics UK (COG-UK) Consortium,Catherine Moore et al
EPI_ISL_474163,Originating lab: Wales Specialist Virology Centre Sequencing lab: Pathogen Genomics Unit,COVID-19 Genomics UK (COG-UK) Consortium,Catherine Moore et al
EPI_ISL_474164,Originating lab: Wales Specialist Virology Centre Sequencing lab: Pathogen Genomics Unit,COVID-19 Genomics UK (COG-UK) Consortium,Catherine Moore et al
EPI_ISL_474165,Originating lab: Wales Specialist Virology Centre Sequencing lab: Pathogen Genomics Unit,COVID-19 Genomics UK (COG-UK) Consortium,Catherine Moore et al
EPI_ISL_474166,Originating lab: Wales Specialist Virology Centre Sequencing lab: Pathogen Genomics Unit,COVID-19 Genomics UK (COG-UK) Consortium,Catherine Moore et al
EPI_ISL_474167,Originating lab: Wales Specialist Virology Centre Sequencing lab: Pathogen Genomics Unit,COVID-19 Genomics UK (COG-UK) Consortium,Catherine Moore et al
EPI_ISL_474168,Originating lab: Wales Specialist Virology Centre Sequencing lab: Pathogen Genomics Unit,COVID-19 Genomics UK (COG-UK) Consortium,Catherine Moore et al
EPI_ISL_474169,Originating lab: Wales Specialist Virology Centre Sequencing lab: Pathogen Genomics Unit,COVID-19 Genomics UK (COG-UK) Consortium,Catherine Moore et al
EPI_ISL_474170,Originating lab: Wales Specialist Virology Centre Sequencing lab: Pathogen Genomics Unit,COVID-19 Genomics UK (COG-UK) Consortium,Catherine Moore et al
EPI_ISL_474171,Originating lab: Wales Specialist Virology Centre Sequencing lab: Pathogen Genomics Unit,COVID-19 Genomics UK (COG-UK) Consortium,Catherine Moore et al
EPI_ISL_474172,Originating lab: Wales Specialist Virology Centre Sequencing lab: Pathogen Genomics Unit,COVID-19 Genomics UK (COG-UK) Consortium,Catherine Moore et al
EPI_ISL_474173,Originating lab: Wales Specialist Virology Centre Sequencing lab: Pathogen Genomics Unit,COVID-19 Genomics UK (COG-UK) Consortium,Catherine Moore et al
EPI_ISL_474174,Originating lab: Wales Specialist Virology Centre Sequencing lab: Pathogen Genomics Unit,COVID-19 Genomics UK (COG-UK) Consortium,Catherine Moore et al
EPI_ISL_474175,Originating lab: Wales Specialist Virology Centre Sequencing lab: Pathogen Genomics Unit,COVID-19 Genomics UK (COG-UK) Consortium,Catherine Moore et al
EPI_ISL_474176,Originating lab: Wales Specialist Virology Centre Sequencing lab: Pathogen Genomics Unit,COVID-19 Genomics UK (COG-UK) Consortium,Catherine Moore et al
EPI_ISL_474177,Originating lab: Wales Specialist Virology Centre Sequencing lab: Pathogen Genomics Unit,COVID-19 Genomics UK (COG-UK) Consortium,Catherine Moore et al
EPI_ISL_474178,Originating lab: Wales Specialist Virology Centre Sequencing lab: Pathogen Genomics Unit,COVID-19 Genomics UK (COG-UK) Consortium,Catherine Moore et al
EPI_ISL_474179,Originating lab: Wales Specialist Virology Centre Sequencing lab: Pathogen Genomics Unit,COVID-19 Genomics UK (COG-UK) Consortium,Catherine Moore et al
EPI_ISL_474180,Originating lab: Wales Specialist Virology Centre Sequencing lab: Pathogen Genomics Unit,COVID-19 Genomics UK (COG-UK) Consortium,Catherine Moore et al
EPI_ISL_474181,Originating lab: Wales Specialist Virology Centre Sequencing lab: Pathogen Genomics Unit,COVID-19 Genomics UK (COG-UK) Consortium,Catherine Moore et al
EPI_ISL_474182,Originating lab: Wales Specialist Virology Centre Sequencing lab: Pathogen Genomics Unit,COVID-19 Genomics UK (COG-UK) Consortium,Catherine Moore et al
EPI_ISL_474183,Originating lab: Wales Specialist Virology Centre Sequencing lab: Pathogen Genomics Unit,COVID-19 Genomics UK (COG-UK) Consortium,Catherine Moore et al
EPI_ISL_474184,Originating lab: Wales Specialist Virology Centre Sequencing lab: Pathogen Genomics Unit,COVID-19 Genomics UK (COG-UK) Consortium,Catherine Moore et al
EPI_ISL_474185,Originating lab: Wales Specialist Virology Centre Sequencing lab: Pathogen Genomics Unit,COVID-19 Genomics UK (COG-UK) Consortium,Catherine Moore et al
EPI_ISL_474186,Originating lab: Wales Specialist Virology Centre Sequencing lab: Pathogen Genomics Unit,COVID-19 Genomics UK (COG-UK) Consortium,Catherine Moore et al
EPI_ISL_474187,Originating lab: Wales Specialist Virology Centre Sequencing lab: Pathogen Genomics Unit,COVID-19 Genomics UK (COG-UK) Consortium,Catherine Moore et al
EPI_ISL_474188,Originating lab: Wales Specialist Virology Centre Sequencing lab: Pathogen Genomics Unit,COVID-19 Genomics UK (COG-UK) Consortium,Catherine Moore et al
EPI_ISL_474189,Originating lab: Wales Specialist Virology Centre Sequencing lab: Pathogen Genomics Unit,COVID-19 Genomics UK (COG-UK) Consortium,Catherine Moore et al
EPI_ISL_474190,Originating lab: Wales Specialist Virology Centre Sequencing lab: Pathogen Genomics Unit,COVID-19 Genomics UK (COG-UK) Consortium,Catherine Moore et al
EPI_ISL_474191,Originating lab: Wales Specialist Virology Centre Sequencing lab: Pathogen Genomics Unit,COVID-19 Genomics UK (COG-UK) Consortium,Catherine Moore et al
EPI_ISL_474192,Originating lab: Wales Specialist Virology Centre Sequencing lab: Pathogen Genomics Unit,COVID-19 Genomics UK (COG-UK) Consortium,Catherine Moore et al
EPI_ISL_474193,Originating lab: Wales Specialist Virology Centre Sequencing lab: Pathogen Genomics Unit,COVID-19 Genomics UK (COG-UK) Consortium,Catherine Moore et al
EPI_ISL_474194,Originating lab: Wales Specialist Virology Centre Sequencing lab: Pathogen Genomics Unit,COVID-19 Genomics UK (COG-UK) Consortium,Catherine Moore et al
EPI_ISL_474195,Originating lab: Wales Specialist Virology Centre Sequencing lab: Pathogen Genomics Unit,COVID-19 Genomics UK (COG-UK) Consortium,Catherine Moore et al
EPI_ISL_474196,Originating lab: Wales Specialist Virology Centre Sequencing lab: Pathogen Genomics Unit,COVID-19 Genomics UK (COG-UK) Consortium,Catherine Moore et al
EPI_ISL_474197,Originating lab: Wales Specialist Virology Centre Sequencing lab: Pathogen Genomics Unit,COVID-19 Genomics UK (COG-UK) Consortium,Catherine Moore et al
EPI_ISL_474198,Originating lab: Wales Specialist Virology Centre Sequencing lab: Pathogen Genomics Unit,COVID-19 Genomics UK (COG-UK) Consortium,Catherine Moore et al
EPI_ISL_474199,Originating lab: Wales Specialist Virology Centre Sequencing lab: Pathogen Genomics Unit,COVID-19 Genomics UK (COG-UK) Consortium,Catherine Moore et al
EPI_ISL_474200,Originating lab: Wales Specialist Virology Centre Sequencing lab: Pathogen Genomics Unit,COVID-19 Genomics UK (COG-UK) Consortium,Catherine Moore et al
EPI_ISL_474201,Originating lab: Wales Specialist Virology Centre Sequencing lab: Pathogen Genomics Unit,COVID-19 Genomics UK (COG-UK) Consortium,Catherine Moore et al
EPI_ISL_474202,Originating lab: Wales Specialist Virology Centre Sequencing lab: Pathogen Genomics Unit,COVID-19 Genomics UK (COG-UK) Consortium,Catherine Moore et al
EPI_ISL_474203,Originating lab: Wales Specialist Virology Centre Sequencing lab: Pathogen Genomics Unit,COVID-19 Genomics UK (COG-UK) Consortium,Catherine Moore et al
EPI_ISL_474204,Originating lab: Wales Specialist Virology Centre Sequencing lab: Pathogen Genomics Unit,COVID-19 Genomics UK (COG-UK) Consortium,Catherine Moore et al
EPI_ISL_474205,Originating lab: Wales Specialist Virology Centre Sequencing lab: Pathogen Genomics Unit,COVID-19 Genomics UK (COG-UK) Consortium,Catherine Moore et al
EPI_ISL_474206,Originating lab: Wales Specialist Virology Centre Sequencing lab: Pathogen Genomics Unit,COVID-19 Genomics UK (COG-UK) Consortium,Catherine Moore et al
EPI_ISL_474207,Originating lab: Wales Specialist Virology Centre Sequencing lab: Pathogen Genomics Unit,COVID-19 Genomics UK (COG-UK) Consortium,Catherine Moore et al
EPI_ISL_474208,Originating lab: Wales Specialist Virology Centre Sequencing lab: Pathogen Genomics Unit,COVID-19 Genomics UK (COG-UK) Consortium,Catherine Moore et al
EPI_ISL_474209,Originating lab: Wales Specialist Virology Centre Sequencing lab: Pathogen Genomics Unit,COVID-19 Genomics UK (COG-UK) Consortium,Catherine Moore et al
EPI_ISL_474210,Originating lab: Wales Specialist Virology Centre Sequencing lab: Pathogen Genomics Unit,COVID-19 Genomics UK (COG-UK) Consortium,Catherine Moore et al
EPI_ISL_474211,Originating lab: Wales Specialist Virology Centre Sequencing lab: Pathogen Genomics Unit,COVID-19 Genomics UK (COG-UK) Consortium,Catherine Moore et al
EPI_ISL_474212,Originating lab: Wales Specialist Virology Centre Sequencing lab: Pathogen Genomics Unit,COVID-19 Genomics UK (COG-UK) Consortium,Catherine Moore et al
EPI_ISL_474213,Originating lab: Wales Specialist Virology Centre Sequencing lab: Pathogen Genomics Unit,COVID-19 Genomics UK (COG-UK) Consortium,Catherine Moore et al
EPI_ISL_474214,Originating lab: Wales Specialist Virology Centre Sequencing lab: Pathogen Genomics Unit,COVID-19 Genomics UK (COG-UK) Consortium,Catherine Moore et al
EPI_ISL_474215,Originating lab: Wales Specialist Virology Centre Sequencing lab: Pathogen Genomics Unit,COVID-19 Genomics UK (COG-UK) Consortium,Catherine Moore et al
EPI_ISL_474216,Originating lab: Wales Specialist Virology Centre Sequencing lab: Pathogen Genomics Unit,COVID-19 Genomics UK (COG-UK) Consortium,Catherine Moore et al
EPI_ISL_474217,Originating lab: Wales Specialist Virology Centre Sequencing lab: Pathogen Genomics Unit,COVID-19 Genomics UK (COG-UK) Consortium,Catherine Moore et al
EPI_ISL_474218,Originating lab: Wales Specialist Virology Centre Sequencing lab: Pathogen Genomics Unit,COVID-19 Genomics UK (COG-UK) Consortium,Catherine Moore et al
EPI_ISL_474219,Originating lab: Wales Specialist Virology Centre Sequencing lab: Pathogen Genomics Unit,COVID-19 Genomics UK (COG-UK) Consortium,Catherine Moore et al
EPI_ISL_474220,Originating lab: Wales Specialist Virology Centre Sequencing lab: Pathogen Genomics Unit,COVID-19 Genomics UK (COG-UK) Consortium,Catherine Moore et al
EPI_ISL_474221,Originating lab: Wales Specialist Virology Centre Sequencing lab: Pathogen Genomics Unit,COVID-19 Genomics UK (COG-UK) Consortium,Catherine Moore et al
EPI_ISL_479304,Wales Specialist Virology Centre Sequencing lab: Pathogen Genomics Unit,COVID-19 Genomics UK (COG-UK) Consortium,Catherine Moore et al
EPI_ISL_479305,Wales Specialist Virology Centre Sequencing lab: Pathogen Genomics Unit,COVID-19 Genomics UK (COG-UK) Consortium,Catherine Moore et al
EPI_ISL_479306,Wales Specialist Virology Centre Sequencing lab: Pathogen Genomics Unit,COVID-19 Genomics UK (COG-UK) Consortium,Catherine Moore et al
EPI_ISL_479307,Wales Specialist Virology Centre Sequencing lab: Pathogen Genomics Unit,COVID-19 Genomics UK (COG-UK) Consortium,Catherine Moore et al
EPI_ISL_479309,Wales Specialist Virology Centre Sequencing lab: Pathogen Genomics Unit,COVID-19 Genomics UK (COG-UK) Consortium,Catherine Moore et al
EPI_ISL_479310,Wales Specialist Virology Centre Sequencing lab: Pathogen Genomics Unit,COVID-19 Genomics UK (COG-UK) Consortium,Catherine Moore et al
EPI_ISL_479311,Wales Specialist Virology Centre Sequencing lab: Pathogen Genomics Unit,COVID-19 Genomics UK (COG-UK) Consortium,Catherine Moore et al
EPI_ISL_479312,Wales Specialist Virology Centre Sequencing lab: Pathogen Genomics Unit,COVID-19 Genomics UK (COG-UK) Consortium,Catherine Moore et al
EPI_ISL_479313,Wales Specialist Virology Centre Sequencing lab: Pathogen Genomics Unit,COVID-19 Genomics UK (COG-UK) Consortium,Catherine Moore et al
EPI_ISL_479314,Wales Specialist Virology Centre Sequencing lab: Pathogen Genomics Unit,COVID-19 Genomics UK (COG-UK) Consortium,Catherine Moore et al
EPI_ISL_479315,Wales Specialist Virology Centre Sequencing lab: Pathogen Genomics Unit,COVID-19 Genomics UK (COG-UK) Consortium,Catherine Moore et al
EPI_ISL_479316,Wales Specialist Virology Centre Sequencing lab: Pathogen Genomics Unit,COVID-19 Genomics UK (COG-UK) Consortium,Catherine Moore et al
EPI_ISL_479317,Wales Specialist Virology Centre Sequencing lab: Pathogen Genomics Unit,COVID-19 Genomics UK (COG-UK) Consortium,Catherine Moore et al
EPI_ISL_479318,Wales Specialist Virology Centre Sequencing lab: Pathogen Genomics Unit,COVID-19 Genomics UK (COG-UK) Consortium,Catherine Moore et al
EPI_ISL_479319,Wales Specialist Virology Centre Sequencing lab: Pathogen Genomics Unit,COVID-19 Genomics UK (COG-UK) Consortium,Catherine Moore et al
EPI_ISL_479321,Wales Specialist Virology Centre Sequencing lab: Pathogen Genomics Unit,COVID-19 Genomics UK (COG-UK) Consortium,Catherine Moore et al
EPI_ISL_479322,Wales Specialist Virology Centre Sequencing lab: Pathogen Genomics Unit,COVID-19 Genomics UK (COG-UK) Consortium,Catherine Moore et al
EPI_ISL_479323,Wales Specialist Virology Centre Sequencing lab: Pathogen Genomics Unit,COVID-19 Genomics UK (COG-UK) Consortium,Catherine Moore et al
EPI_ISL_479324,Wales Specialist Virology Centre Sequencing lab: Pathogen Genomics Unit,COVID-19 Genomics UK (COG-UK) Consortium,Catherine Moore et al
EPI_ISL_479325,Wales Specialist Virology Centre Sequencing lab: Pathogen Genomics Unit,COVID-19 Genomics UK (COG-UK) Consortium,Catherine Moore et al
EPI_ISL_479326,Wales Specialist Virology Centre Sequencing lab: Pathogen Genomics Unit,COVID-19 Genomics UK (COG-UK) Consortium,Catherine Moore et al
EPI_ISL_479327,Wales Specialist Virology Centre Sequencing lab: Pathogen Genomics Unit,COVID-19 Genomics UK (COG-UK) Consortium,Catherine Moore et al
EPI_ISL_479328,Wales Specialist Virology Centre Sequencing lab: Pathogen Genomics Unit,COVID-19 Genomics UK (COG-UK) Consortium,Catherine Moore et al
EPI_ISL_479329,Wales Specialist Virology Centre Sequencing lab: Pathogen Genomics Unit,COVID-19 Genomics UK (COG-UK) Consortium,Catherine Moore et al
EPI_ISL_479330,Wales Specialist Virology Centre Sequencing lab: Pathogen Genomics Unit,COVID-19 Genomics UK (COG-UK) Consortium,Catherine Moore et al
EPI_ISL_479331,Wales Specialist Virology Centre Sequencing lab: Pathogen Genomics Unit,COVID-19 Genomics UK (COG-UK) Consortium,Catherine Moore et al
EPI_ISL_479332,Wales Specialist Virology Centre Sequencing lab: Pathogen Genomics Unit,COVID-19 Genomics UK (COG-UK) Consortium,Catherine Moore et al
EPI_ISL_479333,Wales Specialist Virology Centre Sequencing lab: Pathogen Genomics Unit,COVID-19 Genomics UK (COG-UK) Consortium,Catherine Moore et al
EPI_ISL_479334,Wales Specialist Virology Centre Sequencing lab: Pathogen Genomics Unit,COVID-19 Genomics UK (COG-UK) Consortium,Catherine Moore et al
EPI_ISL_479337,Wales Specialist Virology Centre Sequencing lab: Pathogen Genomics Unit,COVID-19 Genomics UK (COG-UK) Consortium,Catherine Moore et al
EPI_ISL_479338,Wales Specialist Virology Centre Sequencing lab: Pathogen Genomics Unit,COVID-19 Genomics UK (COG-UK) Consortium,Catherine Moore et al
EPI_ISL_479339,Wales Specialist Virology Centre Sequencing lab: Pathogen Genomics Unit,COVID-19 Genomics UK (COG-UK) Consortium,Catherine Moore et al
EPI_ISL_479340,Wales Specialist Virology Centre Sequencing lab: Pathogen Genomics Unit,COVID-19 Genomics UK (COG-UK) Consortium,Catherine Moore et al
EPI_ISL_479341,Wales Specialist Virology Centre Sequencing lab: Pathogen Genomics Unit,COVID-19 Genomics UK (COG-UK) Consortium,Catherine Moore et al
EPI_ISL_479342,Wales Specialist Virology Centre Sequencing lab: Pathogen Genomics Unit,COVID-19 Genomics UK (COG-UK) Consortium,Catherine Moore et al
EPI_ISL_479343,Wales Specialist Virology Centre Sequencing lab: Pathogen Genomics Unit,COVID-19 Genomics UK (COG-UK) Consortium,Catherine Moore et al
EPI_ISL_479344,Wales Specialist Virology Centre Sequencing lab: Pathogen Genomics Unit,COVID-19 Genomics UK (COG-UK) Consortium,Catherine Moore et al
EPI_ISL_479345,Wales Specialist Virology Centre Sequencing lab: Pathogen Genomics Unit,COVID-19 Genomics UK (COG-UK) Consortium,Catherine Moore et al
EPI_ISL_479346,Wales Specialist Virology Centre Sequencing lab: Pathogen Genomics Unit,COVID-19 Genomics UK (COG-UK) Consortium,Catherine Moore et al
EPI_ISL_479347,Wales Specialist Virology Centre Sequencing lab: Pathogen Genomics Unit,COVID-19 Genomics UK (COG-UK) Consortium,Catherine Moore et al
EPI_ISL_479348,Wales Specialist Virology Centre Sequencing lab: Pathogen Genomics Unit,COVID-19 Genomics UK (COG-UK) Consortium,Catherine Moore et al
EPI_ISL_479349,Wales Specialist Virology Centre Sequencing lab: Pathogen Genomics Unit,COVID-19 Genomics UK (COG-UK) Consortium,Catherine Moore et al
EPI_ISL_479350,Wales Specialist Virology Centre Sequencing lab: Pathogen Genomics Unit,COVID-19 Genomics UK (COG-UK) Consortium,Catherine Moore et al
EPI_ISL_479351,Wales Specialist Virology Centre Sequencing lab: Pathogen Genomics Unit,COVID-19 Genomics UK (COG-UK) Consortium,Catherine Moore et al
EPI_ISL_479352,Wales Specialist Virology Centre Sequencing lab: Pathogen Genomics Unit,COVID-19 Genomics UK (COG-UK) Consortium,Catherine Moore et al
EPI_ISL_479353,Wales Specialist Virology Centre Sequencing lab: Pathogen Genomics Unit,COVID-19 Genomics UK (COG-UK) Consortium,Catherine Moore et al
EPI_ISL_479354,Wales Specialist Virology Centre Sequencing lab: Pathogen Genomics Unit,COVID-19 Genomics UK (COG-UK) Consortium,Catherine Moore et al
EPI_ISL_479355,Wales Specialist Virology Centre Sequencing lab: Pathogen Genomics Unit,COVID-19 Genomics UK (COG-UK) Consortium,Catherine Moore et al
EPI_ISL_479357,Wales Specialist Virology Centre Sequencing lab: Pathogen Genomics Unit,COVID-19 Genomics UK (COG-UK) Consortium,Catherine Moore et al
EPI_ISL_479358,Wales Specialist Virology Centre Sequencing lab: Pathogen Genomics Unit,COVID-19 Genomics UK (COG-UK) Consortium,Catherine Moore et al
EPI_ISL_479359,Wales Specialist Virology Centre Sequencing lab: Pathogen Genomics Unit,COVID-19 Genomics UK (COG-UK) Consortium,Catherine Moore et al
EPI_ISL_479360,Wales Specialist Virology Centre Sequencing lab: Pathogen Genomics Unit,COVID-19 Genomics UK (COG-UK) Consortium,Catherine Moore et al
EPI_ISL_479361,Wales Specialist Virology Centre Sequencing lab: Pathogen Genomics Unit,COVID-19 Genomics UK (COG-UK) Consortium,Catherine Moore et al
EPI_ISL_479362,Wales Specialist Virology Centre Sequencing lab: Pathogen Genomics Unit,COVID-19 Genomics UK (COG-UK) Consortium,Catherine Moore et al
EPI_ISL_479363,Wales Specialist Virology Centre Sequencing lab: Pathogen Genomics Unit,COVID-19 Genomics UK (COG-UK) Consortium,Catherine Moore et al
EPI_ISL_479364,Wales Specialist Virology Centre Sequencing lab: Pathogen Genomics Unit,COVID-19 Genomics UK (COG-UK) Consortium,Catherine Moore et al
EPI_ISL_479365,Wales Specialist Virology Centre Sequencing lab: Pathogen Genomics Unit,COVID-19 Genomics UK (COG-UK) Consortium,Catherine Moore et al
EPI_ISL_479367,Wales Specialist Virology Centre Sequencing lab: Pathogen Genomics Unit,COVID-19 Genomics UK (COG-UK) Consortium,Catherine Moore et al
EPI_ISL_479368,Wales Specialist Virology Centre Sequencing lab: Pathogen Genomics Unit,COVID-19 Genomics UK (COG-UK) Consortium,Catherine Moore et al
EPI_ISL_479370,Wales Specialist Virology Centre Sequencing lab: Pathogen Genomics Unit,COVID-19 Genomics UK (COG-UK) Consortium,Catherine Moore et al
EPI_ISL_479371,Wales Specialist Virology Centre Sequencing lab: Pathogen Genomics Unit,COVID-19 Genomics UK (COG-UK) Consortium,Catherine Moore et al
EPI_ISL_479372,Wales Specialist Virology Centre Sequencing lab: Pathogen Genomics Unit,COVID-19 Genomics UK (COG-UK) Consortium,Catherine Moore et al
EPI_ISL_479373,Wales Specialist Virology Centre Sequencing lab: Pathogen Genomics Unit,COVID-19 Genomics UK (COG-UK) Consortium,Catherine Moore et al
EPI_ISL_479374,Wales Specialist Virology Centre Sequencing lab: Pathogen Genomics Unit,COVID-19 Genomics UK (COG-UK) Consortium,Catherine Moore et al
EPI_ISL_479375,Wales Specialist Virology Centre Sequencing lab: Pathogen Genomics Unit,COVID-19 Genomics UK (COG-UK) Consortium,Catherine Moore et al
EPI_ISL_479376,Wales Specialist Virology Centre Sequencing lab: Pathogen Genomics Unit,COVID-19 Genomics UK (COG-UK) Consortium,Catherine Moore et al
EPI_ISL_479377,Wales Specialist Virology Centre Sequencing lab: Pathogen Genomics Unit,COVID-19 Genomics UK (COG-UK) Consortium,Catherine Moore et al
EPI_ISL_479378,Wales Specialist Virology Centre Sequencing lab: Pathogen Genomics Unit,COVID-19 Genomics UK (COG-UK) Consortium,Catherine Moore et al
EPI_ISL_479380,Wales Specialist Virology Centre Sequencing lab: Pathogen Genomics Unit,COVID-19 Genomics UK (COG-UK) Consortium,Catherine Moore et al
EPI_ISL_479381,Wales Specialist Virology Centre Sequencing lab: Pathogen Genomics Unit,COVID-19 Genomics UK (COG-UK) Consortium,Catherine Moore et al
EPI_ISL_479382,Wales Specialist Virology Centre Sequencing lab: Pathogen Genomics Unit,COVID-19 Genomics UK (COG-UK) Consortium,Catherine Moore et al
EPI_ISL_479383,Wales Specialist Virology Centre Sequencing lab: Pathogen Genomics Unit,COVID-19 Genomics UK (COG-UK) Consortium,Catherine Moore et al
EPI_ISL_479384,Wales Specialist Virology Centre Sequencing lab: Pathogen Genomics Unit,COVID-19 Genomics UK (COG-UK) Consortium,Catherine Moore et al
EPI_ISL_479385,Wales Specialist Virology Centre Sequencing lab: Pathogen Genomics Unit,COVID-19 Genomics UK (COG-UK) Consortium,Catherine Moore et al
EPI_ISL_479386,Wales Specialist Virology Centre Sequencing lab: Pathogen Genomics Unit,COVID-19 Genomics UK (COG-UK) Consortium,Catherine Moore et al
EPI_ISL_479387,Wales Specialist Virology Centre Sequencing lab: Pathogen Genomics Unit,COVID-19 Genomics UK (COG-UK) Consortium,Catherine Moore et al
EPI_ISL_479388,Wales Specialist Virology Centre Sequencing lab: Pathogen Genomics Unit,COVID-19 Genomics UK (COG-UK) Consortium,Catherine Moore et al
EPI_ISL_479389,Wales Specialist Virology Centre Sequencing lab: Pathogen Genomics Unit,COVID-19 Genomics UK (COG-UK) Consortium,Catherine Moore et al
EPI_ISL_479391,Wales Specialist Virology Centre Sequencing lab: Pathogen Genomics Unit,COVID-19 Genomics UK (COG-UK) Consortium,Catherine Moore et al
EPI_ISL_479392,Wales Specialist Virology Centre Sequencing lab: Pathogen Genomics Unit,COVID-19 Genomics UK (COG-UK) Consortium,Catherine Moore et al
EPI_ISL_479393,Wales Specialist Virology Centre Sequencing lab: Pathogen Genomics Unit,COVID-19 Genomics UK (COG-UK) Consortium,Catherine Moore et al
EPI_ISL_479394,Wales Specialist Virology Centre Sequencing lab: Pathogen Genomics Unit,COVID-19 Genomics UK (COG-UK) Consortium,Catherine Moore et al
EPI_ISL_479395,Wales Specialist Virology Centre Sequencing lab: Pathogen Genomics Unit,COVID-19 Genomics UK (COG-UK) Consortium,Catherine Moore et al
EPI_ISL_479396,Wales Specialist Virology Centre Sequencing lab: Pathogen Genomics Unit,COVID-19 Genomics UK (COG-UK) Consortium,Catherine Moore et al
EPI_ISL_479397,Wales Specialist Virology Centre Sequencing lab: Pathogen Genomics Unit,COVID-19 Genomics UK (COG-UK) Consortium,Catherine Moore et al
EPI_ISL_479398,Wales Specialist Virology Centre Sequencing lab: Pathogen Genomics Unit,COVID-19 Genomics UK (COG-UK) Consortium,Catherine Moore et al
EPI_ISL_479399,Wales Specialist Virology Centre Sequencing lab: Pathogen Genomics Unit,COVID-19 Genomics UK (COG-UK) Consortium,Catherine Moore et al
EPI_ISL_479400,Wales Specialist Virology Centre Sequencing lab: Pathogen Genomics Unit,COVID-19 Genomics UK (COG-UK) Consortium,Catherine Moore et al
EPI_ISL_479401,Wales Specialist Virology Centre Sequencing lab: Pathogen Genomics Unit,COVID-19 Genomics UK (COG-UK) Consortium,Catherine Moore et al
EPI_ISL_479402,Wales Specialist Virology Centre Sequencing lab: Pathogen Genomics Unit,COVID-19 Genomics UK (COG-UK) Consortium,Catherine Moore et al
EPI_ISL_479403,Wales Specialist Virology Centre Sequencing lab: Pathogen Genomics Unit,COVID-19 Genomics UK (COG-UK) Consortium,Catherine Moore et al
EPI_ISL_479404,Wales Specialist Virology Centre Sequencing lab: Pathogen Genomics Unit,COVID-19 Genomics UK (COG-UK) Consortium,Catherine Moore et al
EPI_ISL_479405,Wales Specialist Virology Centre Sequencing lab: Pathogen Genomics Unit,COVID-19 Genomics UK (COG-UK) Consortium,Catherine Moore et al
EPI_ISL_479406,Wales Specialist Virology Centre Sequencing lab: Pathogen Genomics Unit,COVID-19 Genomics UK (COG-UK) Consortium,Catherine Moore et al
EPI_ISL_479407,Wales Specialist Virology Centre Sequencing lab: Pathogen Genomics Unit,COVID-19 Genomics UK (COG-UK) Consortium,Catherine Moore et al
EPI_ISL_479408,Wales Specialist Virology Centre Sequencing lab: Pathogen Genomics Unit,COVID-19 Genomics UK (COG-UK) Consortium,Catherine Moore et al
EPI_ISL_479409,Wales Specialist Virology Centre Sequencing lab: Pathogen Genomics Unit,COVID-19 Genomics UK (COG-UK) Consortium,Catherine Moore et al
EPI_ISL_479410,Wales Specialist Virology Centre Sequencing lab: Pathogen Genomics Unit,COVID-19 Genomics UK (COG-UK) Consortium,Catherine Moore et al
EPI_ISL_479412,Wales Specialist Virology Centre Sequencing lab: Pathogen Genomics Unit,COVID-19 Genomics UK (COG-UK) Consortium,Catherine Moore et al
EPI_ISL_479413,Wales Specialist Virology Centre Sequencing lab: Pathogen Genomics Unit,COVID-19 Genomics UK (COG-UK) Consortium,Catherine Moore et al
EPI_ISL_479414,Wales Specialist Virology Centre Sequencing lab: Pathogen Genomics Unit,COVID-19 Genomics UK (COG-UK) Consortium,Catherine Moore et al
EPI_ISL_479415,Wales Specialist Virology Centre Sequencing lab: Pathogen Genomics Unit,COVID-19 Genomics UK (COG-UK) Consortium,Catherine Moore et al
EPI_ISL_479417,Wales Specialist Virology Centre Sequencing lab: Pathogen Genomics Unit,COVID-19 Genomics UK (COG-UK) Consortium,Catherine Moore et al
EPI_ISL_479418,Wales Specialist Virology Centre Sequencing lab: Pathogen Genomics Unit,COVID-19 Genomics UK (COG-UK) Consortium,Catherine Moore et al
EPI_ISL_479419,Wales Specialist Virology Centre Sequencing lab: Pathogen Genomics Unit,COVID-19 Genomics UK (COG-UK) Consortium,Catherine Moore et al
EPI_ISL_479420,Wales Specialist Virology Centre Sequencing lab: Pathogen Genomics Unit,COVID-19 Genomics UK (COG-UK) Consortium,Catherine Moore et al
EPI_ISL_479421,Wales Specialist Virology Centre Sequencing lab: Pathogen Genomics Unit,COVID-19 Genomics UK (COG-UK) Consortium,Catherine Moore et al
EPI_ISL_479422,Wales Specialist Virology Centre Sequencing lab: Pathogen Genomics Unit,COVID-19 Genomics UK (COG-UK) Consortium,Catherine Moore et al
EPI_ISL_479423,Wales Specialist Virology Centre Sequencing lab: Pathogen Genomics Unit,COVID-19 Genomics UK (COG-UK) Consortium,Catherine Moore et al
EPI_ISL_479424,Wales Specialist Virology Centre Sequencing lab: Pathogen Genomics Unit,COVID-19 Genomics UK (COG-UK) Consortium,Catherine Moore et al
EPI_ISL_479426,Wales Specialist Virology Centre Sequencing lab: Pathogen Genomics Unit,COVID-19 Genomics UK (COG-UK) Consortium,Catherine Moore et al
EPI_ISL_479427,Wales Specialist Virology Centre Sequencing lab: Pathogen Genomics Unit,COVID-19 Genomics UK (COG-UK) Consortium,Catherine Moore et al
EPI_ISL_479428,Wales Specialist Virology Centre Sequencing lab: Pathogen Genomics Unit,COVID-19 Genomics UK (COG-UK) Consortium,Catherine Moore et al
EPI_ISL_479429,Wales Specialist Virology Centre Sequencing lab: Pathogen Genomics Unit,COVID-19 Genomics UK (COG-UK) Consortium,Catherine Moore et al
EPI_ISL_479430,Wales Specialist Virology Centre Sequencing lab: Pathogen Genomics Unit,COVID-19 Genomics UK (COG-UK) Consortium,Catherine Moore et al
EPI_ISL_479431,Wales Specialist Virology Centre Sequencing lab: Pathogen Genomics Unit,COVID-19 Genomics UK (COG-UK) Consortium,Catherine Moore et al
EPI_ISL_479432,Wales Specialist Virology Centre Sequencing lab: Pathogen Genomics Unit,COVID-19 Genomics UK (COG-UK) Consortium,Catherine Moore et al
EPI_ISL_479433,Wales Specialist Virology Centre Sequencing lab: Pathogen Genomics Unit,COVID-19 Genomics UK (COG-UK) Consortium,Catherine Moore et al
EPI_ISL_479434,Wales Specialist Virology Centre Sequencing lab: Pathogen Genomics Unit,COVID-19 Genomics UK (COG-UK) Consortium,Catherine Moore et al
EPI_ISL_479435,Wales Specialist Virology Centre Sequencing lab: Pathogen Genomics Unit,COVID-19 Genomics UK (COG-UK) Consortium,Catherine Moore et al
EPI_ISL_479436,Wales Specialist Virology Centre Sequencing lab: Pathogen Genomics Unit,COVID-19 Genomics UK (COG-UK) Consortium,Catherine Moore et al
EPI_ISL_479437,Wales Specialist Virology Centre Sequencing lab: Pathogen Genomics Unit,COVID-19 Genomics UK (COG-UK) Consortium,Catherine Moore et al
EPI_ISL_479438,Wales Specialist Virology Centre Sequencing lab: Pathogen Genomics Unit,COVID-19 Genomics UK (COG-UK) Consortium,Catherine Moore et al
EPI_ISL_479439,Wales Specialist Virology Centre Sequencing lab: Pathogen Genomics Unit,COVID-19 Genomics UK (COG-UK) Consortium,Catherine Moore et al
EPI_ISL_479440,Wales Specialist Virology Centre Sequencing lab: Pathogen Genomics Unit,COVID-19 Genomics UK (COG-UK) Consortium,Catherine Moore et al
EPI_ISL_479441,Wales Specialist Virology Centre Sequencing lab: Pathogen Genomics Unit,COVID-19 Genomics UK (COG-UK) Consortium,Catherine Moore et al
EPI_ISL_479442,Wales Specialist Virology Centre Sequencing lab: Pathogen Genomics Unit,COVID-19 Genomics UK (COG-UK) Consortium,Catherine Moore et al
EPI_ISL_479443,Wales Specialist Virology Centre Sequencing lab: Pathogen Genomics Unit,COVID-19 Genomics UK (COG-UK) Consortium,Catherine Moore et al
EPI_ISL_479444,Wales Specialist Virology Centre Sequencing lab: Pathogen Genomics Unit,COVID-19 Genomics UK (COG-UK) Consortium,Catherine Moore et al
EPI_ISL_479445,Wales Specialist Virology Centre Sequencing lab: Pathogen Genomics Unit,COVID-19 Genomics UK (COG-UK) Consortium,Catherine Moore et al
EPI_ISL_479446,Wales Specialist Virology Centre Sequencing lab: Pathogen Genomics Unit,COVID-19 Genomics UK (COG-UK) Consortium,Catherine Moore et al
EPI_ISL_479447,Wales Specialist Virology Centre Sequencing lab: Pathogen Genomics Unit,COVID-19 Genomics UK (COG-UK) Consortium,Catherine Moore et al
EPI_ISL_479448,Wales Specialist Virology Centre Sequencing lab: Pathogen Genomics Unit,COVID-19 Genomics UK (COG-UK) Consortium,Catherine Moore et al
EPI_ISL_479450,Wales Specialist Virology Centre Sequencing lab: Pathogen Genomics Unit,COVID-19 Genomics UK (COG-UK) Consortium,Catherine Moore et al
EPI_ISL_479451,Wales Specialist Virology Centre Sequencing lab: Pathogen Genomics Unit,COVID-19 Genomics UK (COG-UK) Consortium,Catherine Moore et al
EPI_ISL_479452,Wales Specialist Virology Centre Sequencing lab: Pathogen Genomics Unit,COVID-19 Genomics UK (COG-UK) Consortium,Catherine Moore et al
EPI_ISL_479453,Wales Specialist Virology Centre Sequencing lab: Pathogen Genomics Unit,COVID-19 Genomics UK (COG-UK) Consortium,Catherine Moore et al
EPI_ISL_479454,Wales Specialist Virology Centre Sequencing lab: Pathogen Genomics Unit,COVID-19 Genomics UK (COG-UK) Consortium,Catherine Moore et al
EPI_ISL_479455,Wales Specialist Virology Centre Sequencing lab: Pathogen Genomics Unit,COVID-19 Genomics UK (COG-UK) Consortium,Catherine Moore et al
EPI_ISL_479456,Wales Specialist Virology Centre Sequencing lab: Pathogen Genomics Unit,COVID-19 Genomics UK (COG-UK) Consortium,Catherine Moore et al
EPI_ISL_479457,Wales Specialist Virology Centre Sequencing lab: Pathogen Genomics Unit,COVID-19 Genomics UK (COG-UK) Consortium,Catherine Moore et al
EPI_ISL_479460,Wales Specialist Virology Centre Sequencing lab: Pathogen Genomics Unit,COVID-19 Genomics UK (COG-UK) Consortium,Catherine Moore et al
EPI_ISL_479461,Wales Specialist Virology Centre Sequencing lab: Pathogen Genomics Unit,COVID-19 Genomics UK (COG-UK) Consortium,Catherine Moore et al
EPI_ISL_479462,Wales Specialist Virology Centre Sequencing lab: Pathogen Genomics Unit,COVID-19 Genomics UK (COG-UK) Consortium,Catherine Moore et al
EPI_ISL_479463,Wales Specialist Virology Centre Sequencing lab: Pathogen Genomics Unit,COVID-19 Genomics UK (COG-UK) Consortium,Catherine Moore et al
EPI_ISL_479464,Wales Specialist Virology Centre Sequencing lab: Pathogen Genomics Unit,COVID-19 Genomics UK (COG-UK) Consortium,Catherine Moore et al
EPI_ISL_479465,Wales Specialist Virology Centre Sequencing lab: Pathogen Genomics Unit,COVID-19 Genomics UK (COG-UK) Consortium,Catherine Moore et al
EPI_ISL_479466,Wales Specialist Virology Centre Sequencing lab: Pathogen Genomics Unit,COVID-19 Genomics UK (COG-UK) Consortium,Catherine Moore et al
EPI_ISL_479468,Wales Specialist Virology Centre Sequencing lab: Pathogen Genomics Unit,COVID-19 Genomics UK (COG-UK) Consortium,Catherine Moore et al
EPI_ISL_479469,Wales Specialist Virology Centre Sequencing lab: Pathogen Genomics Unit,COVID-19 Genomics UK (COG-UK) Consortium,Catherine Moore et al
EPI_ISL_479470,Wales Specialist Virology Centre Sequencing lab: Pathogen Genomics Unit,COVID-19 Genomics UK (COG-UK) Consortium,Catherine Moore et al
EPI_ISL_479472,Wales Specialist Virology Centre Sequencing lab: Pathogen Genomics Unit,COVID-19 Genomics UK (COG-UK) Consortium,Catherine Moore et al
EPI_ISL_479473,Wales Specialist Virology Centre Sequencing lab: Pathogen Genomics Unit,COVID-19 Genomics UK (COG-UK) Consortium,Catherine Moore et al
EPI_ISL_479474,Wales Specialist Virology Centre Sequencing lab: Pathogen Genomics Unit,COVID-19 Genomics UK (COG-UK) Consortium,Catherine Moore et al
EPI_ISL_479475,Wales Specialist Virology Centre Sequencing lab: Pathogen Genomics Unit,COVID-19 Genomics UK (COG-UK) Consortium,Catherine Moore et al
EPI_ISL_479476,Wales Specialist Virology Centre Sequencing lab: Pathogen Genomics Unit,COVID-19 Genomics UK (COG-UK) Consortium,Catherine Moore et al
EPI_ISL_479477,Wales Specialist Virology Centre Sequencing lab: Pathogen Genomics Unit,COVID-19 Genomics UK (COG-UK) Consortium,Catherine Moore et al
EPI_ISL_479478,Wales Specialist Virology Centre Sequencing lab: Pathogen Genomics Unit,COVID-19 Genomics UK (COG-UK) Consortium,Catherine Moore et al
EPI_ISL_479479,Wales Specialist Virology Centre Sequencing lab: Pathogen Genomics Unit,COVID-19 Genomics UK (COG-UK) Consortium,Catherine Moore et al
EPI_ISL_479480,Wales Specialist Virology Centre Sequencing lab: Pathogen Genomics Unit,COVID-19 Genomics UK (COG-UK) Consortium,Catherine Moore et al
EPI_ISL_479481,Wales Specialist Virology Centre Sequencing lab: Pathogen Genomics Unit,COVID-19 Genomics UK (COG-UK) Consortium,Catherine Moore et al
EPI_ISL_474223,Originating lab: Wales Specialist Virology Centre Sequencing lab: Pathogen Genomics Unit,COVID-19 Genomics UK (COG-UK) Consortium,Catherine Moore et al
EPI_ISL_418083,Wales Specialist Virology Centre,Public Health Wales Microbiology Cardiff,Catherine Moore et al
EPI_ISL_418085,Wales Specialist Virology Centre,Public Health Wales Microbiology Cardiff,Catherine Moore et al
EPI_ISL_418086,Wales Specialist Virology Centre,Public Health Wales Microbiology Cardiff,Catherine Moore et al
EPI_ISL_418088,Wales Specialist Virology Centre,Public Health Wales Microbiology Cardiff,Catherine Moore et al
EPI_ISL_418090,Wales Specialist Virology Centre,Public Health Wales Microbiology Cardiff,Catherine Moore et al
EPI_ISL_418093,Wales Specialist Virology Centre,Public Health Wales Microbiology Cardiff,Catherine Moore et al
EPI_ISL_418095,Wales Specialist Virology Centre,Public Health Wales Microbiology Cardiff,Catherine Moore et al
EPI_ISL_418096,Wales Specialist Virology Centre,Public Health Wales Microbiology Cardiff,Catherine Moore et al
EPI_ISL_418114,Wales Specialist Virology Centre,Public Health Wales Microbiology Cardiff,Catherine Moore et al
EPI_ISL_418115,Wales Specialist Virology Centre,Public Health Wales Microbiology Cardiff,Catherine Moore et al
EPI_ISL_418116,Wales Specialist Virology Centre,Public Health Wales Microbiology Cardiff,Catherine Moore et al
EPI_ISL_418117,Wales Specialist Virology Centre,Public Health Wales Microbiology Cardiff,Catherine Moore et al
EPI_ISL_418118,Wales Specialist Virology Centre,Public Health Wales Microbiology Cardiff,Catherine Moore et al
EPI_ISL_418120,Wales Specialist Virology Centre,Public Health Wales Microbiology Cardiff,Catherine Moore et al
EPI_ISL_418121,Wales Specialist Virology Centre,Public Health Wales Microbiology Cardiff,Catherine Moore et al
EPI_ISL_418122,Wales Specialist Virology Centre,Public Health Wales Microbiology Cardiff,Catherine Moore et al
EPI_ISL_418123,Wales Specialist Virology Centre,Public Health Wales Microbiology Cardiff,Catherine Moore et al
EPI_ISL_418124,Wales Specialist Virology Centre,Public Health Wales Microbiology Cardiff,Catherine Moore et al
EPI_ISL_418125,Wales Specialist Virology Centre,Public Health Wales Microbiology Cardiff,Catherine Moore et al
EPI_ISL_418126,Wales Specialist Virology Centre,Public Health Wales Microbiology Cardiff,Catherine Moore et al
EPI_ISL_418127,Wales Specialist Virology Centre,Public Health Wales Microbiology Cardiff,Catherine Moore et al
EPI_ISL_418128,Wales Specialist Virology Centre,Public Health Wales Microbiology Cardiff,Catherine Moore et al
EPI_ISL_418129,Wales Specialist Virology Centre,Public Health Wales Microbiology Cardiff,Catherine Moore et al
EPI_ISL_418130,Wales Specialist Virology Centre,Public Health Wales Microbiology Cardiff,Catherine Moore et al
EPI_ISL_418131,Wales Specialist Virology Centre,Public Health Wales Microbiology Cardiff,Catherine Moore et al
EPI_ISL_418132,Wales Specialist Virology Centre,Public Health Wales Microbiology Cardiff,Catherine Moore et al
EPI_ISL_418133,Wales Specialist Virology Centre,Public Health Wales Microbiology Cardiff,Catherine Moore et al
EPI_ISL_418134,Wales Specialist Virology Centre,Public Health Wales Microbiology Cardiff,Catherine Moore et al
EPI_ISL_418135,Wales Specialist Virology Centre,Public Health Wales Microbiology Cardiff,Catherine Moore et al
EPI_ISL_418136,Wales Specialist Virology Centre,Public Health Wales Microbiology Cardiff,Catherine Moore et al
EPI_ISL_418137,Wales Specialist Virology Centre,Public Health Wales Microbiology Cardiff,Catherine Moore et al
EPI_ISL_418138,Wales Specialist Virology Centre,Public Health Wales Microbiology Cardiff,Catherine Moore et al
EPI_ISL_418139,Wales Specialist Virology Centre,Public Health Wales Microbiology Cardiff,Catherine Moore et al
EPI_ISL_418140,Wales Specialist Virology Centre,Public Health Wales Microbiology Cardiff,Catherine Moore et al
EPI_ISL_474224,Originating lab: Wales Specialist Virology Centre Sequencing lab: Pathogen Genomics Unit,COVID-19 Genomics UK (COG-UK) Consortium,Catherine Moore et al
EPI_ISL_474225,Originating lab: Wales Specialist Virology Centre Sequencing lab: Pathogen Genomics Unit,COVID-19 Genomics UK (COG-UK) Consortium,Catherine Moore et al
EPI_ISL_474226,Originating lab: Wales Specialist Virology Centre Sequencing lab: Pathogen Genomics Unit,COVID-19 Genomics UK (COG-UK) Consortium,Catherine Moore et al
EPI_ISL_474227,Originating lab: Wales Specialist Virology Centre Sequencing lab: Pathogen Genomics Unit,COVID-19 Genomics UK (COG-UK) Consortium,Catherine Moore et al
EPI_ISL_418141,Wales Specialist Virology Centre,Public Health Wales Microbiology Cardiff,Catherine Moore et al
EPI_ISL_418142,Wales Specialist Virology Centre,Public Health Wales Microbiology Cardiff,Catherine Moore et al
EPI_ISL_418143,Wales Specialist Virology Centre,Public Health Wales Microbiology Cardiff,Catherine Moore et al
EPI_ISL_418144,Wales Specialist Virology Centre,Public Health Wales Microbiology Cardiff,Catherine Moore et al
EPI_ISL_418145,Wales Specialist Virology Centre,Public Health Wales Microbiology Cardiff,Catherine Moore et al
EPI_ISL_418146,Wales Specialist Virology Centre,Public Health Wales Microbiology Cardiff,Catherine Moore et al
EPI_ISL_418147,Wales Specialist Virology Centre,Public Health Wales Microbiology Cardiff,Catherine Moore et al
EPI_ISL_418149,Wales Specialist Virology Centre,Public Health Wales Microbiology Cardiff,Catherine Moore et al
EPI_ISL_418150,Wales Specialist Virology Centre,Public Health Wales Microbiology Cardiff,Catherine Moore et al
EPI_ISL_474228,Originating lab: Wales Specialist Virology Centre Sequencing lab: Pathogen Genomics Unit,COVID-19 Genomics UK (COG-UK) Consortium,Catherine Moore et al
EPI_ISL_418151,Wales Specialist Virology Centre,Public Health Wales Microbiology Cardiff,Catherine Moore et al
EPI_ISL_418152,Wales Specialist Virology Centre,Public Health Wales Microbiology Cardiff,Catherine Moore et al
EPI_ISL_418153,Wales Specialist Virology Centre,Public Health Wales Microbiology Cardiff,Catherine Moore et al
EPI_ISL_418154,Wales Specialist Virology Centre,Public Health Wales Microbiology Cardiff,Catherine Moore et al
EPI_ISL_418155,Wales Specialist Virology Centre,Public Health Wales Microbiology Cardiff,Catherine Moore et al
EPI_ISL_418156,Wales Specialist Virology Centre,Public Health Wales Microbiology Cardiff,Catherine Moore et al
EPI_ISL_418157,Wales Specialist Virology Centre,Public Health Wales Microbiology Cardiff,Catherine Moore et al
EPI_ISL_418158,Wales Specialist Virology Centre,Public Health Wales Microbiology Cardiff,Catherine Moore et al
EPI_ISL_418159,Wales Specialist Virology Centre,Public Health Wales Microbiology Cardiff,Catherine Moore et al
EPI_ISL_418160,Wales Specialist Virology Centre,Public Health Wales Microbiology Cardiff,Catherine Moore et al
EPI_ISL_418161,Wales Specialist Virology Centre,Public Health Wales Microbiology Cardiff,Catherine Moore et al
EPI_ISL_418162,Wales Specialist Virology Centre,Public Health Wales Microbiology Cardiff,Catherine Moore et al
EPI_ISL_418163,Wales Specialist Virology Centre,Public Health Wales Microbiology Cardiff,Catherine Moore et al
EPI_ISL_418164,Wales Specialist Virology Centre,Public Health Wales Microbiology Cardiff,Catherine Moore et al
EPI_ISL_418165,Wales Specialist Virology Centre,Public Health Wales Microbiology Cardiff,Catherine Moore et al
EPI_ISL_419399,Wales Specialist Virology Centre,Public Health Wales Microbiology Cardiff,Catherine Moore et al
EPI_ISL_419400,Wales Specialist Virology Centre,Public Health Wales Microbiology Cardiff,Catherine Moore et al
EPI_ISL_419402,Wales Specialist Virology Centre,Public Health Wales Microbiology Cardiff,Catherine Moore et al
EPI_ISL_419403,Wales Specialist Virology Centre,Public Health Wales Microbiology Cardiff,Catherine Moore et al
EPI_ISL_419404,Wales Specialist Virology Centre,Public Health Wales Microbiology Cardiff,Catherine Moore et al
EPI_ISL_419405,Wales Specialist Virology Centre,Public Health Wales Microbiology Cardiff,Catherine Moore et al
EPI_ISL_419406,Wales Specialist Virology Centre,Public Health Wales Microbiology Cardiff,Catherine Moore et al
EPI_ISL_419407,Wales Specialist Virology Centre,Public Health Wales Microbiology Cardiff,Catherine Moore et al
EPI_ISL_419409,Wales Specialist Virology Centre,Public Health Wales Microbiology Cardiff,Catherine Moore et al
EPI_ISL_419411,Wales Specialist Virology Centre,Public Health Wales Microbiology Cardiff,Catherine Moore et al
EPI_ISL_419412,Wales Specialist Virology Centre,Public Health Wales Microbiology Cardiff,Catherine Moore et al
EPI_ISL_419413,Wales Specialist Virology Centre,Public Health Wales Microbiology Cardiff,Catherine Moore et al
EPI_ISL_419414,Wales Specialist Virology Centre,Public Health Wales Microbiology Cardiff,Catherine Moore et al
EPI_ISL_419417,Wales Specialist Virology Centre,Public Health Wales Microbiology Cardiff,Catherine Moore et al
EPI_ISL_419418,Wales Specialist Virology Centre,Public Health Wales Microbiology Cardiff,Catherine Moore et al
EPI_ISL_419420,Wales Specialist Virology Centre,Public Health Wales Microbiology Cardiff,Catherine Moore et al
EPI_ISL_419421,Wales Specialist Virology Centre,Public Health Wales Microbiology Cardiff,Catherine Moore et al
EPI_ISL_419422,Wales Specialist Virology Centre,Public Health Wales Microbiology Cardiff,Catherine Moore et al
EPI_ISL_419424,Wales Specialist Virology Centre,Public Health Wales Microbiology Cardiff,Catherine Moore et al
EPI_ISL_419425,Wales Specialist Virology Centre,Public Health Wales Microbiology Cardiff,Catherine Moore et al
EPI_ISL_419426,Wales Specialist Virology Centre,Public Health Wales Microbiology Cardiff,Catherine Moore et al
EPI_ISL_419428,Wales Specialist Virology Centre,Public Health Wales Microbiology Cardiff,Catherine Moore et al
EPI_ISL_419430,Wales Specialist Virology Centre,Public Health Wales Microbiology Cardiff,Catherine Moore et al
EPI_ISL_419431,Wales Specialist Virology Centre,Public Health Wales Microbiology Cardiff,Catherine Moore et al
EPI_ISL_419433,Wales Specialist Virology Centre,Public Health Wales Microbiology Cardiff,Catherine Moore et al
EPI_ISL_419434,Wales Specialist Virology Centre,Public Health Wales Microbiology Cardiff,Catherine Moore et al
EPI_ISL_419436,Wales Specialist Virology Centre,Public Health Wales Microbiology Cardiff,Catherine Moore et al
EPI_ISL_419437,Wales Specialist Virology Centre,Public Health Wales Microbiology Cardiff,Catherine Moore et al
EPI_ISL_419438,Wales Specialist Virology Centre,Public Health Wales Microbiology Cardiff,Catherine Moore et al
EPI_ISL_419439,Wales Specialist Virology Centre,Public Health Wales Microbiology Cardiff,Catherine Moore et al
EPI_ISL_419440,Wales Specialist Virology Centre,Public Health Wales Microbiology Cardiff,Catherine Moore et al
EPI_ISL_419441,Wales Specialist Virology Centre,Public Health Wales Microbiology Cardiff,Catherine Moore et al
EPI_ISL_419443,Wales Specialist Virology Centre,Public Health Wales Microbiology Cardiff,Catherine Moore et al
EPI_ISL_420930,Wales Specialist Virology Centre,Public Health Wales Microbiology Cardiff,Catherine Moore et al
EPI_ISL_419452,Wales Specialist Virology Centre,Public Health Wales Microbiology Cardiff,Catherine Moore et al
EPI_ISL_419453,Wales Specialist Virology Centre,Public Health Wales Microbiology Cardiff,Catherine Moore et al
EPI_ISL_419454,Wales Specialist Virology Centre,Public Health Wales Microbiology Cardiff,Catherine Moore et al
EPI_ISL_420931,Wales Specialist Virology Centre,Public Health Wales Microbiology Cardiff,Catherine Moore et al
EPI_ISL_420922,Wales Specialist Virology Centre,Public Health Wales Microbiology Cardiff,Catherine Moore et al
EPI_ISL_419455,Wales Specialist Virology Centre,Public Health Wales Microbiology Cardiff,Catherine Moore et al
EPI_ISL_419457,Wales Specialist Virology Centre,Public Health Wales Microbiology Cardiff,Catherine Moore et al
EPI_ISL_419458,Wales Specialist Virology Centre,Public Health Wales Microbiology Cardiff,Catherine Moore et al
EPI_ISL_419459,Wales Specialist Virology Centre,Public Health Wales Microbiology Cardiff,Catherine Moore et al
EPI_ISL_419460,Wales Specialist Virology Centre,Public Health Wales Microbiology Cardiff,Catherine Moore et al
EPI_ISL_419461,Wales Specialist Virology Centre,Public Health Wales Microbiology Cardiff,Catherine Moore et al
EPI_ISL_419462,Wales Specialist Virology Centre,Public Health Wales Microbiology Cardiff,Catherine Moore et al
EPI_ISL_420918,Wales Specialist Virology Centre,Public Health Wales Microbiology Cardiff,Catherine Moore et al
EPI_ISL_420919,Wales Specialist Virology Centre,Public Health Wales Microbiology Cardiff,Catherine Moore et al
EPI_ISL_420920,Wales Specialist Virology Centre,Public Health Wales Microbiology Cardiff,Catherine Moore et al
EPI_ISL_419463,Wales Specialist Virology Centre,Public Health Wales Microbiology Cardiff,Catherine Moore et al
EPI_ISL_419464,Wales Specialist Virology Centre,Public Health Wales Microbiology Cardiff,Catherine Moore et al
EPI_ISL_419465,Wales Specialist Virology Centre,Public Health Wales Microbiology Cardiff,Catherine Moore et al
EPI_ISL_419466,Wales Specialist Virology Centre,Public Health Wales Microbiology Cardiff,Catherine Moore et al
EPI_ISL_419467,Wales Specialist Virology Centre,Public Health Wales Microbiology Cardiff,Catherine Moore et al
EPI_ISL_419468,Wales Specialist Virology Centre,Public Health Wales Microbiology Cardiff,Catherine Moore et al
EPI_ISL_419469,Wales Specialist Virology Centre,Public Health Wales Microbiology Cardiff,Catherine Moore et al
EPI_ISL_419470,Wales Specialist Virology Centre,Public Health Wales Microbiology Cardiff,Catherine Moore et al
EPI_ISL_419471,Wales Specialist Virology Centre,Public Health Wales Microbiology Cardiff,Catherine Moore et al
EPI_ISL_419472,Wales Specialist Virology Centre,Public Health Wales Microbiology Cardiff,Catherine Moore et al
EPI_ISL_419473,Wales Specialist Virology Centre,Public Health Wales Microbiology Cardiff,Catherine Moore et al
EPI_ISL_419474,Wales Specialist Virology Centre,Public Health Wales Microbiology Cardiff,Catherine Moore et al
EPI_ISL_419475,Wales Specialist Virology Centre,Public Health Wales Microbiology Cardiff,Catherine Moore et al
EPI_ISL_419476,Wales Specialist Virology Centre,Public Health Wales Microbiology Cardiff,Catherine Moore et al
EPI_ISL_419477,Wales Specialist Virology Centre,Public Health Wales Microbiology Cardiff,Catherine Moore et al
EPI_ISL_419478,Wales Specialist Virology Centre,Public Health Wales Microbiology Cardiff,Catherine Moore et al
EPI_ISL_419479,Wales Specialist Virology Centre,Public Health Wales Microbiology Cardiff,Catherine Moore et al
EPI_ISL_419480,Wales Specialist Virology Centre,Public Health Wales Microbiology Cardiff,Catherine Moore et al
EPI_ISL_419481,Wales Specialist Virology Centre,Public Health Wales Microbiology Cardiff,Catherine Moore et al
EPI_ISL_419482,Wales Specialist Virology Centre,Public Health Wales Microbiology Cardiff,Catherine Moore et al
EPI_ISL_419483,Wales Specialist Virology Centre,Public Health Wales Microbiology Cardiff,Catherine Moore et al
EPI_ISL_419484,Wales Specialist Virology Centre,Public Health Wales Microbiology Cardiff,Catherine Moore et al
EPI_ISL_419485,Wales Specialist Virology Centre,Public Health Wales Microbiology Cardiff,Catherine Moore et al
EPI_ISL_419486,Wales Specialist Virology Centre,Public Health Wales Microbiology Cardiff,Catherine Moore et al
EPI_ISL_419487,Wales Specialist Virology Centre,Public Health Wales Microbiology Cardiff,Catherine Moore et al
EPI_ISL_419488,Wales Specialist Virology Centre,Public Health Wales Microbiology Cardiff,Catherine Moore et al
EPI_ISL_419489,Wales Specialist Virology Centre,Public Health Wales Microbiology Cardiff,Catherine Moore et al
EPI_ISL_419490,Wales Specialist Virology Centre,Public Health Wales Microbiology Cardiff,Catherine Moore et al
EPI_ISL_419491,Wales Specialist Virology Centre,Public Health Wales Microbiology Cardiff,Catherine Moore et al
EPI_ISL_419492,Wales Specialist Virology Centre,Public Health Wales Microbiology Cardiff,Catherine Moore et al
EPI_ISL_419493,Wales Specialist Virology Centre,Public Health Wales Microbiology Cardiff,Catherine Moore et al
EPI_ISL_419494,Wales Specialist Virology Centre,Public Health Wales Microbiology Cardiff,Catherine Moore et al
EPI_ISL_419495,Wales Specialist Virology Centre,Public Health Wales Microbiology Cardiff,Catherine Moore et al
EPI_ISL_419496,Wales Specialist Virology Centre,Public Health Wales Microbiology Cardiff,Catherine Moore et al
EPI_ISL_419497,Wales Specialist Virology Centre,Public Health Wales Microbiology Cardiff,Catherine Moore et al
EPI_ISL_419498,Wales Specialist Virology Centre,Public Health Wales Microbiology Cardiff,Catherine Moore et al
EPI_ISL_419499,Wales Specialist Virology Centre,Public Health Wales Microbiology Cardiff,Catherine Moore et al
EPI_ISL_420932,Wales Specialist Virology Centre,Public Health Wales Microbiology Cardiff,Catherine Moore et al
EPI_ISL_420933,Wales Specialist Virology Centre,Public Health Wales Microbiology Cardiff,Catherine Moore et al
EPI_ISL_420934,Wales Specialist Virology Centre,Public Health Wales Microbiology Cardiff,Catherine Moore et al
EPI_ISL_420935,Wales Specialist Virology Centre,Public Health Wales Microbiology Cardiff,Catherine Moore et al
EPI_ISL_420936,Wales Specialist Virology Centre,Public Health Wales Microbiology Cardiff,Catherine Moore et al
EPI_ISL_420937,Wales Specialist Virology Centre,Public Health Wales Microbiology Cardiff,Catherine Moore et al
EPI_ISL_420938,Wales Specialist Virology Centre,Public Health Wales Microbiology Cardiff,Catherine Moore et al
EPI_ISL_420950,Wales Specialist Virology Centre,Public Health Wales Microbiology Cardiff,Catherine Moore et al
EPI_ISL_420951,Wales Specialist Virology Centre,Public Health Wales Microbiology Cardiff,Catherine Moore et al
EPI_ISL_419502,Wales Specialist Virology Centre,Public Health Wales Microbiology Cardiff,Catherine Moore et al
EPI_ISL_419503,Wales Specialist Virology Centre,Public Health Wales Microbiology Cardiff,Catherine Moore et al
EPI_ISL_419504,Wales Specialist Virology Centre,Public Health Wales Microbiology Cardiff,Catherine Moore et al
EPI_ISL_419505,Wales Specialist Virology Centre,Public Health Wales Microbiology Cardiff,Catherine Moore et al
EPI_ISL_419506,Wales Specialist Virology Centre,Public Health Wales Microbiology Cardiff,Catherine Moore et al
EPI_ISL_419507,Wales Specialist Virology Centre,Public Health Wales Microbiology Cardiff,Catherine Moore et al
EPI_ISL_419508,Wales Specialist Virology Centre,Public Health Wales Microbiology Cardiff,Catherine Moore et al
EPI_ISL_419509,Wales Specialist Virology Centre,Public Health Wales Microbiology Cardiff,Catherine Moore et al
EPI_ISL_419510,Wales Specialist Virology Centre,Public Health Wales Microbiology Cardiff,Catherine Moore et al
EPI_ISL_419511,Wales Specialist Virology Centre,Public Health Wales Microbiology Cardiff,Catherine Moore et al
EPI_ISL_420939,Wales Specialist Virology Centre,Public Health Wales Microbiology Cardiff,Catherine Moore et al
EPI_ISL_420940,Wales Specialist Virology Centre,Public Health Wales Microbiology Cardiff,Catherine Moore et al
EPI_ISL_420952,Wales Specialist Virology Centre,Public Health Wales Microbiology Cardiff,Catherine Moore et al
EPI_ISL_420953,Wales Specialist Virology Centre,Public Health Wales Microbiology Cardiff,Catherine Moore et al
EPI_ISL_420955,Wales Specialist Virology Centre,Public Health Wales Microbiology Cardiff,Catherine Moore et al
EPI_ISL_420924,Wales Specialist Virology Centre,Public Health Wales Microbiology Cardiff,Catherine Moore et al
EPI_ISL_420925,Wales Specialist Virology Centre,Public Health Wales Microbiology Cardiff,Catherine Moore et al
EPI_ISL_420926,Wales Specialist Virology Centre,Public Health Wales Microbiology Cardiff,Catherine Moore et al
EPI_ISL_420927,Wales Specialist Virology Centre,Public Health Wales Microbiology Cardiff,Catherine Moore et al
EPI_ISL_420956,Wales Specialist Virology Centre,Public Health Wales Microbiology Cardiff,Catherine Moore et al
EPI_ISL_420943,Wales Specialist Virology Centre,Public Health Wales Microbiology Cardiff,Catherine Moore et al
EPI_ISL_420957,Wales Specialist Virology Centre,Public Health Wales Microbiology Cardiff,Catherine Moore et al
EPI_ISL_420958,Wales Specialist Virology Centre,Public Health Wales Microbiology Cardiff,Catherine Moore et al
EPI_ISL_420959,Wales Specialist Virology Centre,Public Health Wales Microbiology Cardiff,Catherine Moore et al
EPI_ISL_420960,Wales Specialist Virology Centre,Public Health Wales Microbiology Cardiff,Catherine Moore et al
EPI_ISL_420961,Wales Specialist Virology Centre,Public Health Wales Microbiology Cardiff,Catherine Moore et al
EPI_ISL_420962,Wales Specialist Virology Centre,Public Health Wales Microbiology Cardiff,Catherine Moore et al
EPI_ISL_420921,Wales Specialist Virology Centre,Public Health Wales Microbiology Cardiff,Catherine Moore et al
EPI_ISL_420928,Wales Specialist Virology Centre,Public Health Wales Microbiology Cardiff,Catherine Moore et al
EPI_ISL_420944,Wales Specialist Virology Centre,Public Health Wales Microbiology Cardiff,Catherine Moore et al
EPI_ISL_420929,Wales Specialist Virology Centre,Public Health Wales Microbiology Cardiff,Catherine Moore et al
EPI_ISL_420963,Wales Specialist Virology Centre,Public Health Wales Microbiology Cardiff,Catherine Moore et al
EPI_ISL_420945,Wales Specialist Virology Centre,Public Health Wales Microbiology Cardiff,Catherine Moore et al
EPI_ISL_420946,Wales Specialist Virology Centre,Public Health Wales Microbiology Cardiff,Catherine Moore et al
EPI_ISL_420965,Wales Specialist Virology Centre,Public Health Wales Microbiology Cardiff,Catherine Moore et al
EPI_ISL_420947,Wales Specialist Virology Centre,Public Health Wales Microbiology Cardiff,Catherine Moore et al
EPI_ISL_420948,Wales Specialist Virology Centre,Public Health Wales Microbiology Cardiff,Catherine Moore et al
EPI_ISL_420966,Wales Specialist Virology Centre,Public Health Wales Microbiology Cardiff,Catherine Moore et al
EPI_ISL_420967,Wales Specialist Virology Centre,Public Health Wales Microbiology Cardiff,Catherine Moore et al
EPI_ISL_420968,Wales Specialist Virology Centre,Public Health Wales Microbiology Cardiff,Catherine Moore et al
EPI_ISL_420969,Wales Specialist Virology Centre,Public Health Wales Microbiology Cardiff,Catherine Moore et al
EPI_ISL_420970,Wales Specialist Virology Centre,Public Health Wales Microbiology Cardiff,Catherine Moore et al
EPI_ISL_420971,Wales Specialist Virology Centre,Public Health Wales Microbiology Cardiff,Catherine Moore et al
EPI_ISL_420972,Wales Specialist Virology Centre,Public Health Wales Microbiology Cardiff,Catherine Moore et al
EPI_ISL_420973,Wales Specialist Virology Centre,Public Health Wales Microbiology Cardiff,Catherine Moore et al
EPI_ISL_420974,Wales Specialist Virology Centre,Public Health Wales Microbiology Cardiff,Catherine Moore et al
EPI_ISL_420975,Wales Specialist Virology Centre,Public Health Wales Microbiology Cardiff,Catherine Moore et al
EPI_ISL_420980,Wales Specialist Virology Centre,Public Health Wales Microbiology Cardiff,Catherine Moore et al
EPI_ISL_420976,Wales Specialist Virology Centre,Public Health Wales Microbiology Cardiff,Catherine Moore et al
EPI_ISL_420981,Wales Specialist Virology Centre,Public Health Wales Microbiology Cardiff,Catherine Moore et al
EPI_ISL_420982,Wales Specialist Virology Centre,Public Health Wales Microbiology Cardiff,Catherine Moore et al
EPI_ISL_420983,Wales Specialist Virology Centre,Public Health Wales Microbiology Cardiff,Catherine Moore et al
EPI_ISL_420949,Wales Specialist Virology Centre,Public Health Wales Microbiology Cardiff,Catherine Moore et al
EPI_ISL_420977,Wales Specialist Virology Centre,Public Health Wales Microbiology Cardiff,Catherine Moore et al
EPI_ISL_420984,Wales Specialist Virology Centre,Public Health Wales Microbiology Cardiff,Catherine Moore et al
EPI_ISL_420985,Wales Specialist Virology Centre,Public Health Wales Microbiology Cardiff,Catherine Moore et al
EPI_ISL_431949,Wales Specialist Virology Centre,Public Health Wales Microbiology Cardiff,Catherine Moore et al
EPI_ISL_432424,Wales Specialist Virology Centre,Public Health Wales Microbiology Cardiff,Catherine Moore et al
EPI_ISL_432386,Wales Specialist Virology Centre,Public Health Wales Microbiology Cardiff,Catherine Moore et al
EPI_ISL_432207,Wales Specialist Virology Centre,Public Health Wales Microbiology Cardiff,Catherine Moore et al
EPI_ISL_432182,Wales Specialist Virology Centre,Public Health Wales Microbiology Cardiff,Catherine Moore et al
EPI_ISL_432231,Wales Specialist Virology Centre,Public Health Wales Microbiology Cardiff,Catherine Moore et al
EPI_ISL_432348,Wales Specialist Virology Centre,Public Health Wales Microbiology Cardiff,Catherine Moore et al
EPI_ISL_432323,Wales Specialist Virology Centre,Public Health Wales Microbiology Cardiff,Catherine Moore et al
EPI_ISL_432188,Wales Specialist Virology Centre,Public Health Wales Microbiology Cardiff,Catherine Moore et al
EPI_ISL_432183,Wales Specialist Virology Centre,Public Health Wales Microbiology Cardiff,Catherine Moore et al
EPI_ISL_432220,Wales Specialist Virology Centre,Public Health Wales Microbiology Cardiff,Catherine Moore et al
EPI_ISL_432179,Wales Specialist Virology Centre,Public Health Wales Microbiology Cardiff,Catherine Moore et al
EPI_ISL_432190,Wales Specialist Virology Centre,Public Health Wales Microbiology Cardiff,Catherine Moore et al
EPI_ISL_420986,Wales Specialist Virology Centre,Public Health Wales Microbiology Cardiff,Catherine Moore et al
EPI_ISL_420978,Wales Specialist Virology Centre,Public Health Wales Microbiology Cardiff,Catherine Moore et al
EPI_ISL_420987,Wales Specialist Virology Centre,Public Health Wales Microbiology Cardiff,Catherine Moore et al
EPI_ISL_420988,Wales Specialist Virology Centre,Public Health Wales Microbiology Cardiff,Catherine Moore et al
EPI_ISL_420989,Wales Specialist Virology Centre,Public Health Wales Microbiology Cardiff,Catherine Moore et al
EPI_ISL_420990,Wales Specialist Virology Centre,Public Health Wales Microbiology Cardiff,Catherine Moore et al
EPI_ISL_420991,Wales Specialist Virology Centre,Public Health Wales Microbiology Cardiff,Catherine Moore et al
EPI_ISL_420992,Wales Specialist Virology Centre,Public Health Wales Microbiology Cardiff,Catherine Moore et al
EPI_ISL_420993,Wales Specialist Virology Centre,Public Health Wales Microbiology Cardiff,Catherine Moore et al
EPI_ISL_420994,Wales Specialist Virology Centre,Public Health Wales Microbiology Cardiff,Catherine Moore et al
EPI_ISL_420995,Wales Specialist Virology Centre,Public Health Wales Microbiology Cardiff,Catherine Moore et al
EPI_ISL_420996,Wales Specialist Virology Centre,Public Health Wales Microbiology Cardiff,Catherine Moore et al
EPI_ISL_420997,Wales Specialist Virology Centre,Public Health Wales Microbiology Cardiff,Catherine Moore et al
EPI_ISL_420998,Wales Specialist Virology Centre,Public Health Wales Microbiology Cardiff,Catherine Moore et al
EPI_ISL_420999,Wales Specialist Virology Centre,Public Health Wales Microbiology Cardiff,Catherine Moore et al
EPI_ISL_420913,Wales Specialist Virology Centre,Public Health Wales Microbiology Cardiff,Catherine Moore et al
EPI_ISL_421000,Wales Specialist Virology Centre,Public Health Wales Microbiology Cardiff,Catherine Moore et al
EPI_ISL_421001,Wales Specialist Virology Centre,Public Health Wales Microbiology Cardiff,Catherine Moore et al
EPI_ISL_421002,Wales Specialist Virology Centre,Public Health Wales Microbiology Cardiff,Catherine Moore et al
EPI_ISL_421003,Wales Specialist Virology Centre,Public Health Wales Microbiology Cardiff,Catherine Moore et al
EPI_ISL_421004,Wales Specialist Virology Centre,Public Health Wales Microbiology Cardiff,Catherine Moore et al
EPI_ISL_421005,Wales Specialist Virology Centre,Public Health Wales Microbiology Cardiff,Catherine Moore et al
EPI_ISL_421006,Wales Specialist Virology Centre,Public Health Wales Microbiology Cardiff,Catherine Moore et al
EPI_ISL_421007,Wales Specialist Virology Centre,Public Health Wales Microbiology Cardiff,Catherine Moore et al
EPI_ISL_421008,Wales Specialist Virology Centre,Public Health Wales Microbiology Cardiff,Catherine Moore et al
EPI_ISL_421009,Wales Specialist Virology Centre,Public Health Wales Microbiology Cardiff,Catherine Moore et al
EPI_ISL_421010,Wales Specialist Virology Centre,Public Health Wales Microbiology Cardiff,Catherine Moore et al
EPI_ISL_421011,Wales Specialist Virology Centre,Public Health Wales Microbiology Cardiff,Catherine Moore et al
EPI_ISL_432060,Wales Specialist Virology Centre,Public Health Wales Microbiology Cardiff,Catherine Moore et al
EPI_ISL_431970,Wales Specialist Virology Centre,Public Health Wales Microbiology Cardiff,Catherine Moore et al
EPI_ISL_432311,Wales Specialist Virology Centre,Public Health Wales Microbiology Cardiff,Catherine Moore et al
EPI_ISL_431966,Wales Specialist Virology Centre,Public Health Wales Microbiology Cardiff,Catherine Moore et al
EPI_ISL_432332,Wales Specialist Virology Centre,Public Health Wales Microbiology Cardiff,Catherine Moore et al
EPI_ISL_431933,Wales Specialist Virology Centre,Public Health Wales Microbiology Cardiff,Catherine Moore et al
EPI_ISL_432260,Wales Specialist Virology Centre,Public Health Wales Microbiology Cardiff,Catherine Moore et al
EPI_ISL_432390,Wales Specialist Virology Centre,Public Health Wales Microbiology Cardiff,Catherine Moore et al
EPI_ISL_432099,Wales Specialist Virology Centre,Public Health Wales Microbiology Cardiff,Catherine Moore et al
EPI_ISL_431912,Wales Specialist Virology Centre,Public Health Wales Microbiology Cardiff,Catherine Moore et al
EPI_ISL_432435,Wales Specialist Virology Centre,Public Health Wales Microbiology Cardiff,Catherine Moore et al
EPI_ISL_432285,Wales Specialist Virology Centre,Public Health Wales Microbiology Cardiff,Catherine Moore et al
EPI_ISL_432312,Wales Specialist Virology Centre,Public Health Wales Microbiology Cardiff,Catherine Moore et al
EPI_ISL_432262,Wales Specialist Virology Centre,Public Health Wales Microbiology Cardiff,Catherine Moore et al
EPI_ISL_432250,Wales Specialist Virology Centre,Public Health Wales Microbiology Cardiff,Catherine Moore et al
EPI_ISL_432317,Wales Specialist Virology Centre,Public Health Wales Microbiology Cardiff,Catherine Moore et al
EPI_ISL_432384,Wales Specialist Virology Centre,Public Health Wales Microbiology Cardiff,Catherine Moore et al
EPI_ISL_432040,Wales Specialist Virology Centre,Public Health Wales Microbiology Cardiff,Catherine Moore et al
EPI_ISL_432307,Wales Specialist Virology Centre,Public Health Wales Microbiology Cardiff,Catherine Moore et al
EPI_ISL_431972,Wales Specialist Virology Centre,Public Health Wales Microbiology Cardiff,Catherine Moore et al
EPI_ISL_432277,Wales Specialist Virology Centre,Public Health Wales Microbiology Cardiff,Catherine Moore et al
EPI_ISL_432033,Wales Specialist Virology Centre,Public Health Wales Microbiology Cardiff,Catherine Moore et al
EPI_ISL_432062,Wales Specialist Virology Centre,Public Health Wales Microbiology Cardiff,Catherine Moore et al
EPI_ISL_431967,Wales Specialist Virology Centre,Public Health Wales Microbiology Cardiff,Catherine Moore et al
EPI_ISL_432034,Wales Specialist Virology Centre,Public Health Wales Microbiology Cardiff,Catherine Moore et al
EPI_ISL_432053,Wales Specialist Virology Centre,Public Health Wales Microbiology Cardiff,Catherine Moore et al
EPI_ISL_432235,Wales Specialist Virology Centre,Public Health Wales Microbiology Cardiff,Catherine Moore et al
EPI_ISL_432290,Wales Specialist Virology Centre,Public Health Wales Microbiology Cardiff,Catherine Moore et al
EPI_ISL_431973,Wales Specialist Virology Centre,Public Health Wales Microbiology Cardiff,Catherine Moore et al
EPI_ISL_432242,Wales Specialist Virology Centre,Public Health Wales Microbiology Cardiff,Catherine Moore et al
EPI_ISL_432081,Wales Specialist Virology Centre,Public Health Wales Microbiology Cardiff,Catherine Moore et al
EPI_ISL_432023,Wales Specialist Virology Centre,Public Health Wales Microbiology Cardiff,Catherine Moore et al
EPI_ISL_432450,Wales Specialist Virology Centre,Public Health Wales Microbiology Cardiff,Catherine Moore et al
EPI_ISL_432070,Wales Specialist Virology Centre,Public Health Wales Microbiology Cardiff,Catherine Moore et al
EPI_ISL_431939,Wales Specialist Virology Centre,Public Health Wales Microbiology Cardiff,Catherine Moore et al
EPI_ISL_432232,Wales Specialist Virology Centre,Public Health Wales Microbiology Cardiff,Catherine Moore et al
EPI_ISL_432302,Wales Specialist Virology Centre,Public Health Wales Microbiology Cardiff,Catherine Moore et al
EPI_ISL_432079,Wales Specialist Virology Centre,Public Health Wales Microbiology Cardiff,Catherine Moore et al
EPI_ISL_432214,Wales Specialist Virology Centre,Public Health Wales Microbiology Cardiff,Catherine Moore et al
EPI_ISL_431937,Wales Specialist Virology Centre,Public Health Wales Microbiology Cardiff,Catherine Moore et al
EPI_ISL_432423,Wales Specialist Virology Centre,Public Health Wales Microbiology Cardiff,Catherine Moore et al
EPI_ISL_432301,Wales Specialist Virology Centre,Public Health Wales Microbiology Cardiff,Catherine Moore et al
EPI_ISL_431927,Wales Specialist Virology Centre,Public Health Wales Microbiology Cardiff,Catherine Moore et al
EPI_ISL_432338,Wales Specialist Virology Centre,Public Health Wales Microbiology Cardiff,Catherine Moore et al
EPI_ISL_431918,Wales Specialist Virology Centre,Public Health Wales Microbiology Cardiff,Catherine Moore et al
EPI_ISL_432223,Wales Specialist Virology Centre,Public Health Wales Microbiology Cardiff,Catherine Moore et al
EPI_ISL_431905,Wales Specialist Virology Centre,Public Health Wales Microbiology Cardiff,Catherine Moore et al
EPI_ISL_432340,Wales Specialist Virology Centre,Public Health Wales Microbiology Cardiff,Catherine Moore et al
EPI_ISL_432299,Wales Specialist Virology Centre,Public Health Wales Microbiology Cardiff,Catherine Moore et al
EPI_ISL_432254,Wales Specialist Virology Centre,Public Health Wales Microbiology Cardiff,Catherine Moore et al
EPI_ISL_431962,Wales Specialist Virology Centre,Public Health Wales Microbiology Cardiff,Catherine Moore et al
EPI_ISL_432282,Wales Specialist Virology Centre,Public Health Wales Microbiology Cardiff,Catherine Moore et al
EPI_ISL_432316,Wales Specialist Virology Centre,Public Health Wales Microbiology Cardiff,Catherine Moore et al
EPI_ISL_432422,Wales Specialist Virology Centre,Public Health Wales Microbiology Cardiff,Catherine Moore et al
EPI_ISL_432361,Wales Specialist Virology Centre,Public Health Wales Microbiology Cardiff,Catherine Moore et al
EPI_ISL_432293,Wales Specialist Virology Centre,Public Health Wales Microbiology Cardiff,Catherine Moore et al
EPI_ISL_432266,Wales Specialist Virology Centre,Public Health Wales Microbiology Cardiff,Catherine Moore et al
EPI_ISL_432341,Wales Specialist Virology Centre,Public Health Wales Microbiology Cardiff,Catherine Moore et al
EPI_ISL_432255,Wales Specialist Virology Centre,Public Health Wales Microbiology Cardiff,Catherine Moore et al
EPI_ISL_432442,Wales Specialist Virology Centre,Public Health Wales Microbiology Cardiff,Catherine Moore et al
EPI_ISL_432420,Wales Specialist Virology Centre,Public Health Wales Microbiology Cardiff,Catherine Moore et al
EPI_ISL_432328,Wales Specialist Virology Centre,Public Health Wales Microbiology Cardiff,Catherine Moore et al
EPI_ISL_432258,Wales Specialist Virology Centre,Public Health Wales Microbiology Cardiff,Catherine Moore et al
EPI_ISL_432013,Wales Specialist Virology Centre,Public Health Wales Microbiology Cardiff,Catherine Moore et al
EPI_ISL_432006,Wales Specialist Virology Centre,Public Health Wales Microbiology Cardiff,Catherine Moore et al
EPI_ISL_431975,Wales Specialist Virology Centre,Public Health Wales Microbiology Cardiff,Catherine Moore et al
EPI_ISL_432401,Wales Specialist Virology Centre,Public Health Wales Microbiology Cardiff,Catherine Moore et al
EPI_ISL_432278,Wales Specialist Virology Centre,Public Health Wales Microbiology Cardiff,Catherine Moore et al
EPI_ISL_432233,Wales Specialist Virology Centre,Public Health Wales Microbiology Cardiff,Catherine Moore et al
EPI_ISL_431956,Wales Specialist Virology Centre,Public Health Wales Microbiology Cardiff,Catherine Moore et al
EPI_ISL_432256,Wales Specialist Virology Centre,Public Health Wales Microbiology Cardiff,Catherine Moore et al
EPI_ISL_432049,Wales Specialist Virology Centre,Public Health Wales Microbiology Cardiff,Catherine Moore et al
EPI_ISL_432257,Wales Specialist Virology Centre,Public Health Wales Microbiology Cardiff,Catherine Moore et al
EPI_ISL_432402,Wales Specialist Virology Centre,Public Health Wales Microbiology Cardiff,Catherine Moore et al
EPI_ISL_432211,Wales Specialist Virology Centre,Public Health Wales Microbiology Cardiff,Catherine Moore et al
EPI_ISL_432080,Wales Specialist Virology Centre,Public Health Wales Microbiology Cardiff,Catherine Moore et al
EPI_ISL_431913,Wales Specialist Virology Centre,Public Health Wales Microbiology Cardiff,Catherine Moore et al
EPI_ISL_432306,Wales Specialist Virology Centre,Public Health Wales Microbiology Cardiff,Catherine Moore et al
EPI_ISL_432206,Wales Specialist Virology Centre,Public Health Wales Microbiology Cardiff,Catherine Moore et al
EPI_ISL_432007,Wales Specialist Virology Centre,Public Health Wales Microbiology Cardiff,Catherine Moore et al
EPI_ISL_432314,Wales Specialist Virology Centre,Public Health Wales Microbiology Cardiff,Catherine Moore et al
EPI_ISL_432200,Wales Specialist Virology Centre,Public Health Wales Microbiology Cardiff,Catherine Moore et al
EPI_ISL_432381,Wales Specialist Virology Centre,Public Health Wales Microbiology Cardiff,Catherine Moore et al
EPI_ISL_432032,Wales Specialist Virology Centre,Public Health Wales Microbiology Cardiff,Catherine Moore et al
EPI_ISL_432176,Wales Specialist Virology Centre,Public Health Wales Microbiology Cardiff,Catherine Moore et al
EPI_ISL_432287,Wales Specialist Virology Centre,Public Health Wales Microbiology Cardiff,Catherine Moore et al
EPI_ISL_432001,Wales Specialist Virology Centre,Public Health Wales Microbiology Cardiff,Catherine Moore et al
EPI_ISL_432048,Wales Specialist Virology Centre,Public Health Wales Microbiology Cardiff,Catherine Moore et al
EPI_ISL_432303,Wales Specialist Virology Centre,Public Health Wales Microbiology Cardiff,Catherine Moore et al
EPI_ISL_432008,Wales Specialist Virology Centre,Public Health Wales Microbiology Cardiff,Catherine Moore et al
EPI_ISL_432224,Wales Specialist Virology Centre,Public Health Wales Microbiology Cardiff,Catherine Moore et al
EPI_ISL_431985,Wales Specialist Virology Centre,Public Health Wales Microbiology Cardiff,Catherine Moore et al
EPI_ISL_432288,Wales Specialist Virology Centre,Public Health Wales Microbiology Cardiff,Catherine Moore et al
EPI_ISL_432210,Wales Specialist Virology Centre,Public Health Wales Microbiology Cardiff,Catherine Moore et al
EPI_ISL_431950,Wales Specialist Virology Centre,Public Health Wales Microbiology Cardiff,Catherine Moore et al
EPI_ISL_432339,Wales Specialist Virology Centre,Public Health Wales Microbiology Cardiff,Catherine Moore et al
EPI_ISL_431922,Wales Specialist Virology Centre,Public Health Wales Microbiology Cardiff,Catherine Moore et al
EPI_ISL_432322,Wales Specialist Virology Centre,Public Health Wales Microbiology Cardiff,Catherine Moore et al
EPI_ISL_432380,Wales Specialist Virology Centre,Public Health Wales Microbiology Cardiff,Catherine Moore et al
EPI_ISL_432427,Wales Specialist Virology Centre,Public Health Wales Microbiology Cardiff,Catherine Moore et al
EPI_ISL_431931,Wales Specialist Virology Centre,Public Health Wales Microbiology Cardiff,Catherine Moore et al
EPI_ISL_431993,Wales Specialist Virology Centre,Public Health Wales Microbiology Cardiff,Catherine Moore et al
EPI_ISL_431947,Wales Specialist Virology Centre,Public Health Wales Microbiology Cardiff,Catherine Moore et al
EPI_ISL_432004,Wales Specialist Virology Centre,Public Health Wales Microbiology Cardiff,Catherine Moore et al
EPI_ISL_432445,Wales Specialist Virology Centre,Public Health Wales Microbiology Cardiff,Catherine Moore et al
EPI_ISL_432413,Wales Specialist Virology Centre,Public Health Wales Microbiology Cardiff,Catherine Moore et al
EPI_ISL_432208,Wales Specialist Virology Centre,Public Health Wales Microbiology Cardiff,Catherine Moore et al
EPI_ISL_432389,Wales Specialist Virology Centre,Public Health Wales Microbiology Cardiff,Catherine Moore et al
EPI_ISL_432045,Wales Specialist Virology Centre,Public Health Wales Microbiology Cardiff,Catherine Moore et al
EPI_ISL_432022,Wales Specialist Virology Centre,Public Health Wales Microbiology Cardiff,Catherine Moore et al
EPI_ISL_432412,Wales Specialist Virology Centre,Public Health Wales Microbiology Cardiff,Catherine Moore et al
EPI_ISL_432054,Wales Specialist Virology Centre,Public Health Wales Microbiology Cardiff,Catherine Moore et al
EPI_ISL_432289,Wales Specialist Virology Centre,Public Health Wales Microbiology Cardiff,Catherine Moore et al
EPI_ISL_432024,Wales Specialist Virology Centre,Public Health Wales Microbiology Cardiff,Catherine Moore et al
EPI_ISL_432350,Wales Specialist Virology Centre,Public Health Wales Microbiology Cardiff,Catherine Moore et al
EPI_ISL_432438,Wales Specialist Virology Centre,Public Health Wales Microbiology Cardiff,Catherine Moore et al
EPI_ISL_432039,Wales Specialist Virology Centre,Public Health Wales Microbiology Cardiff,Catherine Moore et al
EPI_ISL_432429,Wales Specialist Virology Centre,Public Health Wales Microbiology Cardiff,Catherine Moore et al
EPI_ISL_432052,Wales Specialist Virology Centre,Public Health Wales Microbiology Cardiff,Catherine Moore et al
EPI_ISL_431938,Wales Specialist Virology Centre,Public Health Wales Microbiology Cardiff,Catherine Moore et al
EPI_ISL_431992,Wales Specialist Virology Centre,Public Health Wales Microbiology Cardiff,Catherine Moore et al
EPI_ISL_432245,Wales Specialist Virology Centre,Public Health Wales Microbiology Cardiff,Catherine Moore et al
EPI_ISL_432217,Wales Specialist Virology Centre,Public Health Wales Microbiology Cardiff,Catherine Moore et al
EPI_ISL_432209,Wales Specialist Virology Centre,Public Health Wales Microbiology Cardiff,Catherine Moore et al
EPI_ISL_431960,Wales Specialist Virology Centre,Public Health Wales Microbiology Cardiff,Catherine Moore et al
EPI_ISL_431943,Wales Specialist Virology Centre,Public Health Wales Microbiology Cardiff,Catherine Moore et al
EPI_ISL_432403,Wales Specialist Virology Centre,Public Health Wales Microbiology Cardiff,Catherine Moore et al
EPI_ISL_432410,Wales Specialist Virology Centre,Public Health Wales Microbiology Cardiff,Catherine Moore et al
EPI_ISL_432180,Wales Specialist Virology Centre,Public Health Wales Microbiology Cardiff,Catherine Moore et al
EPI_ISL_432227,Wales Specialist Virology Centre,Public Health Wales Microbiology Cardiff,Catherine Moore et al
EPI_ISL_432198,Wales Specialist Virology Centre,Public Health Wales Microbiology Cardiff,Catherine Moore et al
EPI_ISL_432000,Wales Specialist Virology Centre,Public Health Wales Microbiology Cardiff,Catherine Moore et al
EPI_ISL_432369,Wales Specialist Virology Centre,Public Health Wales Microbiology Cardiff,Catherine Moore et al
EPI_ISL_431995,Wales Specialist Virology Centre,Public Health Wales Microbiology Cardiff,Catherine Moore et al
EPI_ISL_432321,Wales Specialist Virology Centre,Public Health Wales Microbiology Cardiff,Catherine Moore et al
EPI_ISL_431921,Wales Specialist Virology Centre,Public Health Wales Microbiology Cardiff,Catherine Moore et al
EPI_ISL_432367,Wales Specialist Virology Centre,Public Health Wales Microbiology Cardiff,Catherine Moore et al
EPI_ISL_432222,Wales Specialist Virology Centre,Public Health Wales Microbiology Cardiff,Catherine Moore et al
EPI_ISL_432337,Wales Specialist Virology Centre,Public Health Wales Microbiology Cardiff,Catherine Moore et al
EPI_ISL_432327,Wales Specialist Virology Centre,Public Health Wales Microbiology Cardiff,Catherine Moore et al
EPI_ISL_432325,Wales Specialist Virology Centre,Public Health Wales Microbiology Cardiff,Catherine Moore et al
EPI_ISL_431903,Wales Specialist Virology Centre,Public Health Wales Microbiology Cardiff,Catherine Moore et al
EPI_ISL_432096,Wales Specialist Virology Centre,Public Health Wales Microbiology Cardiff,Catherine Moore et al
EPI_ISL_432437,Wales Specialist Virology Centre,Public Health Wales Microbiology Cardiff,Catherine Moore et al
EPI_ISL_432240,Wales Specialist Virology Centre,Public Health Wales Microbiology Cardiff,Catherine Moore et al
EPI_ISL_432310,Wales Specialist Virology Centre,Public Health Wales Microbiology Cardiff,Catherine Moore et al
EPI_ISL_432346,Wales Specialist Virology Centre,Public Health Wales Microbiology Cardiff,Catherine Moore et al
EPI_ISL_431923,Wales Specialist Virology Centre,Public Health Wales Microbiology Cardiff,Catherine Moore et al
EPI_ISL_431910,Wales Specialist Virology Centre,Public Health Wales Microbiology Cardiff,Catherine Moore et al
EPI_ISL_431917,Wales Specialist Virology Centre,Public Health Wales Microbiology Cardiff,Catherine Moore et al
EPI_ISL_432298,Wales Specialist Virology Centre,Public Health Wales Microbiology Cardiff,Catherine Moore et al
EPI_ISL_432238,Wales Specialist Virology Centre,Public Health Wales Microbiology Cardiff,Catherine Moore et al
EPI_ISL_431916,Wales Specialist Virology Centre,Public Health Wales Microbiology Cardiff,Catherine Moore et al
EPI_ISL_432362,Wales Specialist Virology Centre,Public Health Wales Microbiology Cardiff,Catherine Moore et al
EPI_ISL_432416,Wales Specialist Virology Centre,Public Health Wales Microbiology Cardiff,Catherine Moore et al
EPI_ISL_432441,Wales Specialist Virology Centre,Public Health Wales Microbiology Cardiff,Catherine Moore et al
EPI_ISL_431994,Wales Specialist Virology Centre,Public Health Wales Microbiology Cardiff,Catherine Moore et al
EPI_ISL_431954,Wales Specialist Virology Centre,Public Health Wales Microbiology Cardiff,Catherine Moore et al
EPI_ISL_431941,Wales Specialist Virology Centre,Public Health Wales Microbiology Cardiff,Catherine Moore et al
EPI_ISL_432185,Wales Specialist Virology Centre,Public Health Wales Microbiology Cardiff,Catherine Moore et al
EPI_ISL_432394,Wales Specialist Virology Centre,Public Health Wales Microbiology Cardiff,Catherine Moore et al
EPI_ISL_432374,Wales Specialist Virology Centre,Public Health Wales Microbiology Cardiff,Catherine Moore et al
EPI_ISL_432192,Wales Specialist Virology Centre,Public Health Wales Microbiology Cardiff,Catherine Moore et al
EPI_ISL_432408,Wales Specialist Virology Centre,Public Health Wales Microbiology Cardiff,Catherine Moore et al
EPI_ISL_432003,Wales Specialist Virology Centre,Public Health Wales Microbiology Cardiff,Catherine Moore et al
EPI_ISL_431991,Wales Specialist Virology Centre,Public Health Wales Microbiology Cardiff,Catherine Moore et al
EPI_ISL_432335,Wales Specialist Virology Centre,Public Health Wales Microbiology Cardiff,Catherine Moore et al
EPI_ISL_432236,Wales Specialist Virology Centre,Public Health Wales Microbiology Cardiff,Catherine Moore et al
EPI_ISL_432239,Wales Specialist Virology Centre,Public Health Wales Microbiology Cardiff,Catherine Moore et al
EPI_ISL_432329,Wales Specialist Virology Centre,Public Health Wales Microbiology Cardiff,Catherine Moore et al
EPI_ISL_432431,Wales Specialist Virology Centre,Public Health Wales Microbiology Cardiff,Catherine Moore et al
EPI_ISL_431929,Wales Specialist Virology Centre,Public Health Wales Microbiology Cardiff,Catherine Moore et al
EPI_ISL_432087,Wales Specialist Virology Centre,Public Health Wales Microbiology Cardiff,Catherine Moore et al
EPI_ISL_432061,Wales Specialist Virology Centre,Public Health Wales Microbiology Cardiff,Catherine Moore et al
EPI_ISL_432063,Wales Specialist Virology Centre,Public Health Wales Microbiology Cardiff,Catherine Moore et al
EPI_ISL_432088,Wales Specialist Virology Centre,Public Health Wales Microbiology Cardiff,Catherine Moore et al
EPI_ISL_431906,Wales Specialist Virology Centre,Public Health Wales Microbiology Cardiff,Catherine Moore et al
EPI_ISL_431961,Wales Specialist Virology Centre,Public Health Wales Microbiology Cardiff,Catherine Moore et al
EPI_ISL_432010,Wales Specialist Virology Centre,Public Health Wales Microbiology Cardiff,Catherine Moore et al
EPI_ISL_432375,Wales Specialist Virology Centre,Public Health Wales Microbiology Cardiff,Catherine Moore et al
EPI_ISL_431969,Wales Specialist Virology Centre,Public Health Wales Microbiology Cardiff,Catherine Moore et al
EPI_ISL_431971,Wales Specialist Virology Centre,Public Health Wales Microbiology Cardiff,Catherine Moore et al
EPI_ISL_432419,Wales Specialist Virology Centre,Public Health Wales Microbiology Cardiff,Catherine Moore et al
EPI_ISL_431987,Wales Specialist Virology Centre,Public Health Wales Microbiology Cardiff,Catherine Moore et al
EPI_ISL_432400,Wales Specialist Virology Centre,Public Health Wales Microbiology Cardiff,Catherine Moore et al
EPI_ISL_432377,Wales Specialist Virology Centre,Public Health Wales Microbiology Cardiff,Catherine Moore et al
EPI_ISL_431983,Wales Specialist Virology Centre,Public Health Wales Microbiology Cardiff,Catherine Moore et al
EPI_ISL_432030,Wales Specialist Virology Centre,Public Health Wales Microbiology Cardiff,Catherine Moore et al
EPI_ISL_431955,Wales Specialist Virology Centre,Public Health Wales Microbiology Cardiff,Catherine Moore et al
EPI_ISL_432083,Wales Specialist Virology Centre,Public Health Wales Microbiology Cardiff,Catherine Moore et al
EPI_ISL_431926,Wales Specialist Virology Centre,Public Health Wales Microbiology Cardiff,Catherine Moore et al
EPI_ISL_432085,Wales Specialist Virology Centre,Public Health Wales Microbiology Cardiff,Catherine Moore et al
EPI_ISL_432091,Wales Specialist Virology Centre,Public Health Wales Microbiology Cardiff,Catherine Moore et al
EPI_ISL_431980,Wales Specialist Virology Centre,Public Health Wales Microbiology Cardiff,Catherine Moore et al
EPI_ISL_432047,Wales Specialist Virology Centre,Public Health Wales Microbiology Cardiff,Catherine Moore et al
EPI_ISL_431977,Wales Specialist Virology Centre,Public Health Wales Microbiology Cardiff,Catherine Moore et al
EPI_ISL_432428,Wales Specialist Virology Centre,Public Health Wales Microbiology Cardiff,Catherine Moore et al
EPI_ISL_432098,Wales Specialist Virology Centre,Public Health Wales Microbiology Cardiff,Catherine Moore et al
EPI_ISL_432025,Wales Specialist Virology Centre,Public Health Wales Microbiology Cardiff,Catherine Moore et al
EPI_ISL_432069,Wales Specialist Virology Centre,Public Health Wales Microbiology Cardiff,Catherine Moore et al
EPI_ISL_431996,Wales Specialist Virology Centre,Public Health Wales Microbiology Cardiff,Catherine Moore et al
EPI_ISL_432411,Wales Specialist Virology Centre,Public Health Wales Microbiology Cardiff,Catherine Moore et al
EPI_ISL_432067,Wales Specialist Virology Centre,Public Health Wales Microbiology Cardiff,Catherine Moore et al
EPI_ISL_432073,Wales Specialist Virology Centre,Public Health Wales Microbiology Cardiff,Catherine Moore et al
EPI_ISL_431968,Wales Specialist Virology Centre,Public Health Wales Microbiology Cardiff,Catherine Moore et al
EPI_ISL_432352,Wales Specialist Virology Centre,Public Health Wales Microbiology Cardiff,Catherine Moore et al
EPI_ISL_432031,Wales Specialist Virology Centre,Public Health Wales Microbiology Cardiff,Catherine Moore et al
EPI_ISL_431925,Wales Specialist Virology Centre,Public Health Wales Microbiology Cardiff,Catherine Moore et al
EPI_ISL_432029,Wales Specialist Virology Centre,Public Health Wales Microbiology Cardiff,Catherine Moore et al
EPI_ISL_432379,Wales Specialist Virology Centre,Public Health Wales Microbiology Cardiff,Catherine Moore et al
EPI_ISL_432387,Wales Specialist Virology Centre,Public Health Wales Microbiology Cardiff,Catherine Moore et al
EPI_ISL_431909,Wales Specialist Virology Centre,Public Health Wales Microbiology Cardiff,Catherine Moore et al
EPI_ISL_432342,Wales Specialist Virology Centre,Public Health Wales Microbiology Cardiff,Catherine Moore et al
EPI_ISL_432347,Wales Specialist Virology Centre,Public Health Wales Microbiology Cardiff,Catherine Moore et al
EPI_ISL_432093,Wales Specialist Virology Centre,Public Health Wales Microbiology Cardiff,Catherine Moore et al
EPI_ISL_432360,Wales Specialist Virology Centre,Public Health Wales Microbiology Cardiff,Catherine Moore et al
EPI_ISL_432059,Wales Specialist Virology Centre,Public Health Wales Microbiology Cardiff,Catherine Moore et al
EPI_ISL_432015,Wales Specialist Virology Centre,Public Health Wales Microbiology Cardiff,Catherine Moore et al
EPI_ISL_432050,Wales Specialist Virology Centre,Public Health Wales Microbiology Cardiff,Catherine Moore et al
EPI_ISL_432089,Wales Specialist Virology Centre,Public Health Wales Microbiology Cardiff,Catherine Moore et al
EPI_ISL_432095,Wales Specialist Virology Centre,Public Health Wales Microbiology Cardiff,Catherine Moore et al
EPI_ISL_432097,Wales Specialist Virology Centre,Public Health Wales Microbiology Cardiff,Catherine Moore et al
EPI_ISL_432018,Wales Specialist Virology Centre,Public Health Wales Microbiology Cardiff,Catherine Moore et al
EPI_ISL_432084,Wales Specialist Virology Centre,Public Health Wales Microbiology Cardiff,Catherine Moore et al
EPI_ISL_432396,Wales Specialist Virology Centre,Public Health Wales Microbiology Cardiff,Catherine Moore et al
EPI_ISL_432074,Wales Specialist Virology Centre,Public Health Wales Microbiology Cardiff,Catherine Moore et al
EPI_ISL_432395,Wales Specialist Virology Centre,Public Health Wales Microbiology Cardiff,Catherine Moore et al
EPI_ISL_432397,Wales Specialist Virology Centre,Public Health Wales Microbiology Cardiff,Catherine Moore et al
EPI_ISL_432357,Wales Specialist Virology Centre,Public Health Wales Microbiology Cardiff,Catherine Moore et al
EPI_ISL_432421,Wales Specialist Virology Centre,Public Health Wales Microbiology Cardiff,Catherine Moore et al
EPI_ISL_432068,Wales Specialist Virology Centre,Public Health Wales Microbiology Cardiff,Catherine Moore et al
EPI_ISL_432446,Wales Specialist Virology Centre,Public Health Wales Microbiology Cardiff,Catherine Moore et al
EPI_ISL_431908,Wales Specialist Virology Centre,Public Health Wales Microbiology Cardiff,Catherine Moore et al
EPI_ISL_432385,Wales Specialist Virology Centre,Public Health Wales Microbiology Cardiff,Catherine Moore et al
EPI_ISL_432425,Wales Specialist Virology Centre,Public Health Wales Microbiology Cardiff,Catherine Moore et al
EPI_ISL_432331,Wales Specialist Virology Centre,Public Health Wales Microbiology Cardiff,Catherine Moore et al
EPI_ISL_431963,Wales Specialist Virology Centre,Public Health Wales Microbiology Cardiff,Catherine Moore et al
EPI_ISL_432359,Wales Specialist Virology Centre,Public Health Wales Microbiology Cardiff,Catherine Moore et al
EPI_ISL_431936,Wales Specialist Virology Centre,Public Health Wales Microbiology Cardiff,Catherine Moore et al
EPI_ISL_431989,Wales Specialist Virology Centre,Public Health Wales Microbiology Cardiff,Catherine Moore et al
EPI_ISL_432351,Wales Specialist Virology Centre,Public Health Wales Microbiology Cardiff,Catherine Moore et al
EPI_ISL_431902,Wales Specialist Virology Centre,Public Health Wales Microbiology Cardiff,Catherine Moore et al
EPI_ISL_432366,Wales Specialist Virology Centre,Public Health Wales Microbiology Cardiff,Catherine Moore et al
EPI_ISL_431942,Wales Specialist Virology Centre,Public Health Wales Microbiology Cardiff,Catherine Moore et al
EPI_ISL_432011,Wales Specialist Virology Centre,Public Health Wales Microbiology Cardiff,Catherine Moore et al
EPI_ISL_431979,Wales Specialist Virology Centre,Public Health Wales Microbiology Cardiff,Catherine Moore et al
EPI_ISL_432355,Wales Specialist Virology Centre,Public Health Wales Microbiology Cardiff,Catherine Moore et al
EPI_ISL_432356,Wales Specialist Virology Centre,Public Health Wales Microbiology Cardiff,Catherine Moore et al
EPI_ISL_432072,Wales Specialist Virology Centre,Public Health Wales Microbiology Cardiff,Catherine Moore et al
EPI_ISL_432014,Wales Specialist Virology Centre,Public Health Wales Microbiology Cardiff,Catherine Moore et al
EPI_ISL_432028,Wales Specialist Virology Centre,Public Health Wales Microbiology Cardiff,Catherine Moore et al
EPI_ISL_432417,Wales Specialist Virology Centre,Public Health Wales Microbiology Cardiff,Catherine Moore et al
EPI_ISL_432430,Wales Specialist Virology Centre,Public Health Wales Microbiology Cardiff,Catherine Moore et al
EPI_ISL_432036,Wales Specialist Virology Centre,Public Health Wales Microbiology Cardiff,Catherine Moore et al
EPI_ISL_432370,Wales Specialist Virology Centre,Public Health Wales Microbiology Cardiff,Catherine Moore et al
EPI_ISL_431990,Wales Specialist Virology Centre,Public Health Wales Microbiology Cardiff,Catherine Moore et al
EPI_ISL_432086,Wales Specialist Virology Centre,Public Health Wales Microbiology Cardiff,Catherine Moore et al
EPI_ISL_431957,Wales Specialist Virology Centre,Public Health Wales Microbiology Cardiff,Catherine Moore et al
EPI_ISL_431940,Wales Specialist Virology Centre,Public Health Wales Microbiology Cardiff,Catherine Moore et al
EPI_ISL_431976,Wales Specialist Virology Centre,Public Health Wales Microbiology Cardiff,Catherine Moore et al
EPI_ISL_432434,Wales Specialist Virology Centre,Public Health Wales Microbiology Cardiff,Catherine Moore et al
EPI_ISL_432365,Wales Specialist Virology Centre,Public Health Wales Microbiology Cardiff,Catherine Moore et al
EPI_ISL_432041,Wales Specialist Virology Centre,Public Health Wales Microbiology Cardiff,Catherine Moore et al
EPI_ISL_431958,Wales Specialist Virology Centre,Public Health Wales Microbiology Cardiff,Catherine Moore et al
EPI_ISL_432426,Wales Specialist Virology Centre,Public Health Wales Microbiology Cardiff,Catherine Moore et al
EPI_ISL_432035,Wales Specialist Virology Centre,Public Health Wales Microbiology Cardiff,Catherine Moore et al
EPI_ISL_432082,Wales Specialist Virology Centre,Public Health Wales Microbiology Cardiff,Catherine Moore et al
EPI_ISL_432407,Wales Specialist Virology Centre,Public Health Wales Microbiology Cardiff,Catherine Moore et al
EPI_ISL_432349,Wales Specialist Virology Centre,Public Health Wales Microbiology Cardiff,Catherine Moore et al
EPI_ISL_432092,Wales Specialist Virology Centre,Public Health Wales Microbiology Cardiff,Catherine Moore et al
EPI_ISL_432066,Wales Specialist Virology Centre,Public Health Wales Microbiology Cardiff,Catherine Moore et al
EPI_ISL_432078,Wales Specialist Virology Centre,Public Health Wales Microbiology Cardiff,Catherine Moore et al
EPI_ISL_432393,Wales Specialist Virology Centre,Public Health Wales Microbiology Cardiff,Catherine Moore et al
EPI_ISL_432075,Wales Specialist Virology Centre,Public Health Wales Microbiology Cardiff,Catherine Moore et al
EPI_ISL_432016,Wales Specialist Virology Centre,Public Health Wales Microbiology Cardiff,Catherine Moore et al
EPI_ISL_431952,Wales Specialist Virology Centre,Public Health Wales Microbiology Cardiff,Catherine Moore et al
EPI_ISL_431932,Wales Specialist Virology Centre,Public Health Wales Microbiology Cardiff,Catherine Moore et al
EPI_ISL_432432,Wales Specialist Virology Centre,Public Health Wales Microbiology Cardiff,Catherine Moore et al
EPI_ISL_431946,Wales Specialist Virology Centre,Public Health Wales Microbiology Cardiff,Catherine Moore et al
EPI_ISL_445381,Wales Specialist Virology Centre,Public Health Wales Microbiology Cardiff,Catherine Moore et al
EPI_ISL_445382,Wales Specialist Virology Centre,Public Health Wales Microbiology Cardiff,Catherine Moore et al
EPI_ISL_445383,Wales Specialist Virology Centre,Public Health Wales Microbiology Cardiff,Catherine Moore et al
EPI_ISL_432157,Wales Specialist Virology Centre,Public Health Wales Microbiology Cardiff,Catherine Moore et al
EPI_ISL_432172,Wales Specialist Virology Centre,Public Health Wales Microbiology Cardiff,Catherine Moore et al
EPI_ISL_445384,Wales Specialist Virology Centre,Public Health Wales Microbiology Cardiff,Catherine Moore et al
EPI_ISL_432173,Wales Specialist Virology Centre,Public Health Wales Microbiology Cardiff,Catherine Moore et al
EPI_ISL_445385,Wales Specialist Virology Centre,Public Health Wales Microbiology Cardiff,Catherine Moore et al
EPI_ISL_445386,Wales Specialist Virology Centre,Public Health Wales Microbiology Cardiff,Catherine Moore et al
EPI_ISL_445387,Wales Specialist Virology Centre,Public Health Wales Microbiology Cardiff,Catherine Moore et al
EPI_ISL_445388,Wales Specialist Virology Centre,Public Health Wales Microbiology Cardiff,Catherine Moore et al
EPI_ISL_445389,Wales Specialist Virology Centre,Public Health Wales Microbiology Cardiff,Catherine Moore et al
EPI_ISL_445390,Wales Specialist Virology Centre,Public Health Wales Microbiology Cardiff,Catherine Moore et al
EPI_ISL_445391,Wales Specialist Virology Centre,Public Health Wales Microbiology Cardiff,Catherine Moore et al
EPI_ISL_445392,Wales Specialist Virology Centre,Public Health Wales Microbiology Cardiff,Catherine Moore et al
EPI_ISL_445393,Wales Specialist Virology Centre,Public Health Wales Microbiology Cardiff,Catherine Moore et al
EPI_ISL_445394,Wales Specialist Virology Centre,Public Health Wales Microbiology Cardiff,Catherine Moore et al
EPI_ISL_445395,Wales Specialist Virology Centre,Public Health Wales Microbiology Cardiff,Catherine Moore et al
EPI_ISL_445396,Wales Specialist Virology Centre,Public Health Wales Microbiology Cardiff,Catherine Moore et al
EPI_ISL_445397,Wales Specialist Virology Centre,Public Health Wales Microbiology Cardiff,Catherine Moore et al
EPI_ISL_445398,Wales Specialist Virology Centre,Public Health Wales Microbiology Cardiff,Catherine Moore et al
EPI_ISL_445399,Wales Specialist Virology Centre,Public Health Wales Microbiology Cardiff,Catherine Moore et al
EPI_ISL_445401,Wales Specialist Virology Centre,Public Health Wales Microbiology Cardiff,Catherine Moore et al
EPI_ISL_445402,Wales Specialist Virology Centre,Public Health Wales Microbiology Cardiff,Catherine Moore et al
EPI_ISL_445403,Wales Specialist Virology Centre,Public Health Wales Microbiology Cardiff,Catherine Moore et al
EPI_ISL_445404,Wales Specialist Virology Centre,Public Health Wales Microbiology Cardiff,Catherine Moore et al
EPI_ISL_445405,Wales Specialist Virology Centre,Public Health Wales Microbiology Cardiff,Catherine Moore et al
EPI_ISL_445406,Wales Specialist Virology Centre,Public Health Wales Microbiology Cardiff,Catherine Moore et al
EPI_ISL_445407,Wales Specialist Virology Centre,Public Health Wales Microbiology Cardiff,Catherine Moore et al
EPI_ISL_445408,Wales Specialist Virology Centre,Public Health Wales Microbiology Cardiff,Catherine Moore et al
EPI_ISL_445409,Wales Specialist Virology Centre,Public Health Wales Microbiology Cardiff,Catherine Moore et al
EPI_ISL_445410,Wales Specialist Virology Centre,Public Health Wales Microbiology Cardiff,Catherine Moore et al
EPI_ISL_445411,Wales Specialist Virology Centre,Public Health Wales Microbiology Cardiff,Catherine Moore et al
EPI_ISL_445412,Wales Specialist Virology Centre,Public Health Wales Microbiology Cardiff,Catherine Moore et al
EPI_ISL_445413,Wales Specialist Virology Centre,Public Health Wales Microbiology Cardiff,Catherine Moore et al
EPI_ISL_445414,Wales Specialist Virology Centre,Public Health Wales Microbiology Cardiff,Catherine Moore et al
EPI_ISL_445415,Wales Specialist Virology Centre,Public Health Wales Microbiology Cardiff,Catherine Moore et al
EPI_ISL_445416,Wales Specialist Virology Centre,Public Health Wales Microbiology Cardiff,Catherine Moore et al
EPI_ISL_445417,Wales Specialist Virology Centre,Public Health Wales Microbiology Cardiff,Catherine Moore et al
EPI_ISL_445418,Wales Specialist Virology Centre,Public Health Wales Microbiology Cardiff,Catherine Moore et al
EPI_ISL_445419,Wales Specialist Virology Centre,Public Health Wales Microbiology Cardiff,Catherine Moore et al
EPI_ISL_445420,Wales Specialist Virology Centre,Public Health Wales Microbiology Cardiff,Catherine Moore et al
EPI_ISL_445421,Wales Specialist Virology Centre,Public Health Wales Microbiology Cardiff,Catherine Moore et al
EPI_ISL_445422,Wales Specialist Virology Centre,Public Health Wales Microbiology Cardiff,Catherine Moore et al
EPI_ISL_445423,Wales Specialist Virology Centre,Public Health Wales Microbiology Cardiff,Catherine Moore et al
EPI_ISL_431978,Wales Specialist Virology Centre,Public Health Wales Microbiology Cardiff,Catherine Moore et al
EPI_ISL_445424,Wales Specialist Virology Centre,Public Health Wales Microbiology Cardiff,Catherine Moore et al
EPI_ISL_445425,Wales Specialist Virology Centre,Public Health Wales Microbiology Cardiff,Catherine Moore et al
EPI_ISL_445426,Wales Specialist Virology Centre,Public Health Wales Microbiology Cardiff,Catherine Moore et al
EPI_ISL_432152,Wales Specialist Virology Centre,Public Health Wales Microbiology Cardiff,Catherine Moore et al
EPI_ISL_445427,Wales Specialist Virology Centre,Public Health Wales Microbiology Cardiff,Catherine Moore et al
EPI_ISL_445428,Wales Specialist Virology Centre,Public Health Wales Microbiology Cardiff,Catherine Moore et al
EPI_ISL_432159,Wales Specialist Virology Centre,Public Health Wales Microbiology Cardiff,Catherine Moore et al
EPI_ISL_445429,Wales Specialist Virology Centre,Public Health Wales Microbiology Cardiff,Catherine Moore et al
EPI_ISL_445430,Wales Specialist Virology Centre,Public Health Wales Microbiology Cardiff,Catherine Moore et al
EPI_ISL_445431,Wales Specialist Virology Centre,Public Health Wales Microbiology Cardiff,Catherine Moore et al
EPI_ISL_445432,Wales Specialist Virology Centre,Public Health Wales Microbiology Cardiff,Catherine Moore et al
EPI_ISL_432139,Wales Specialist Virology Centre,Public Health Wales Microbiology Cardiff,Catherine Moore et al
EPI_ISL_445433,Wales Specialist Virology Centre,Public Health Wales Microbiology Cardiff,Catherine Moore et al
EPI_ISL_432156,Wales Specialist Virology Centre,Public Health Wales Microbiology Cardiff,Catherine Moore et al
EPI_ISL_445434,Wales Specialist Virology Centre,Public Health Wales Microbiology Cardiff,Catherine Moore et al
EPI_ISL_445435,Wales Specialist Virology Centre,Public Health Wales Microbiology Cardiff,Catherine Moore et al
EPI_ISL_445436,Wales Specialist Virology Centre,Public Health Wales Microbiology Cardiff,Catherine Moore et al
EPI_ISL_445437,Wales Specialist Virology Centre,Public Health Wales Microbiology Cardiff,Catherine Moore et al
EPI_ISL_445438,Wales Specialist Virology Centre,Public Health Wales Microbiology Cardiff,Catherine Moore et al
EPI_ISL_445439,Wales Specialist Virology Centre,Public Health Wales Microbiology Cardiff,Catherine Moore et al
EPI_ISL_445440,Wales Specialist Virology Centre,Public Health Wales Microbiology Cardiff,Catherine Moore et al
EPI_ISL_445441,Wales Specialist Virology Centre,Public Health Wales Microbiology Cardiff,Catherine Moore et al
EPI_ISL_445442,Wales Specialist Virology Centre,Public Health Wales Microbiology Cardiff,Catherine Moore et al
EPI_ISL_445443,Wales Specialist Virology Centre,Public Health Wales Microbiology Cardiff,Catherine Moore et al
EPI_ISL_445444,Wales Specialist Virology Centre,Public Health Wales Microbiology Cardiff,Catherine Moore et al
EPI_ISL_445445,Wales Specialist Virology Centre,Public Health Wales Microbiology Cardiff,Catherine Moore et al
EPI_ISL_445446,Wales Specialist Virology Centre,Public Health Wales Microbiology Cardiff,Catherine Moore et al
EPI_ISL_445447,Wales Specialist Virology Centre,Public Health Wales Microbiology Cardiff,Catherine Moore et al
EPI_ISL_445448,Wales Specialist Virology Centre,Public Health Wales Microbiology Cardiff,Catherine Moore et al
EPI_ISL_445449,Wales Specialist Virology Centre,Public Health Wales Microbiology Cardiff,Catherine Moore et al
EPI_ISL_445450,Wales Specialist Virology Centre,Public Health Wales Microbiology Cardiff,Catherine Moore et al
EPI_ISL_445451,Wales Specialist Virology Centre,Public Health Wales Microbiology Cardiff,Catherine Moore et al
EPI_ISL_445452,Wales Specialist Virology Centre,Public Health Wales Microbiology Cardiff,Catherine Moore et al
EPI_ISL_445453,Wales Specialist Virology Centre,Public Health Wales Microbiology Cardiff,Catherine Moore et al
EPI_ISL_445454,Wales Specialist Virology Centre,Public Health Wales Microbiology Cardiff,Catherine Moore et al
EPI_ISL_445455,Wales Specialist Virology Centre,Public Health Wales Microbiology Cardiff,Catherine Moore et al
EPI_ISL_445456,Wales Specialist Virology Centre,Public Health Wales Microbiology Cardiff,Catherine Moore et al
EPI_ISL_445457,Wales Specialist Virology Centre,Public Health Wales Microbiology Cardiff,Catherine Moore et al
EPI_ISL_445458,Wales Specialist Virology Centre,Public Health Wales Microbiology Cardiff,Catherine Moore et al
EPI_ISL_431944,Wales Specialist Virology Centre,Public Health Wales Microbiology Cardiff,Catherine Moore et al
EPI_ISL_431964,Wales Specialist Virology Centre,Public Health Wales Microbiology Cardiff,Catherine Moore et al
EPI_ISL_432119,Wales Specialist Virology Centre,Public Health Wales Microbiology Cardiff,Catherine Moore et al
EPI_ISL_445459,Wales Specialist Virology Centre,Public Health Wales Microbiology Cardiff,Catherine Moore et al
EPI_ISL_445460,Wales Specialist Virology Centre,Public Health Wales Microbiology Cardiff,Catherine Moore et al
EPI_ISL_445461,Wales Specialist Virology Centre,Public Health Wales Microbiology Cardiff,Catherine Moore et al
EPI_ISL_445462,Wales Specialist Virology Centre,Public Health Wales Microbiology Cardiff,Catherine Moore et al
EPI_ISL_445463,Wales Specialist Virology Centre,Public Health Wales Microbiology Cardiff,Catherine Moore et al
EPI_ISL_432134,Wales Specialist Virology Centre,Public Health Wales Microbiology Cardiff,Catherine Moore et al
EPI_ISL_432131,Wales Specialist Virology Centre,Public Health Wales Microbiology Cardiff,Catherine Moore et al
EPI_ISL_445464,Wales Specialist Virology Centre,Public Health Wales Microbiology Cardiff,Catherine Moore et al
EPI_ISL_445465,Wales Specialist Virology Centre,Public Health Wales Microbiology Cardiff,Catherine Moore et al
EPI_ISL_445466,Wales Specialist Virology Centre,Public Health Wales Microbiology Cardiff,Catherine Moore et al
EPI_ISL_445467,Wales Specialist Virology Centre,Public Health Wales Microbiology Cardiff,Catherine Moore et al
EPI_ISL_445468,Wales Specialist Virology Centre,Public Health Wales Microbiology Cardiff,Catherine Moore et al
EPI_ISL_445469,Wales Specialist Virology Centre,Public Health Wales Microbiology Cardiff,Catherine Moore et al
EPI_ISL_445470,Wales Specialist Virology Centre,Public Health Wales Microbiology Cardiff,Catherine Moore et al
EPI_ISL_445471,Wales Specialist Virology Centre,Public Health Wales Microbiology Cardiff,Catherine Moore et al
EPI_ISL_445472,Wales Specialist Virology Centre,Public Health Wales Microbiology Cardiff,Catherine Moore et al
EPI_ISL_445473,Wales Specialist Virology Centre,Public Health Wales Microbiology Cardiff,Catherine Moore et al
EPI_ISL_445474,Wales Specialist Virology Centre,Public Health Wales Microbiology Cardiff,Catherine Moore et al
EPI_ISL_445475,Wales Specialist Virology Centre,Public Health Wales Microbiology Cardiff,Catherine Moore et al
EPI_ISL_432129,Wales Specialist Virology Centre,Public Health Wales Microbiology Cardiff,Catherine Moore et al
EPI_ISL_445476,Wales Specialist Virology Centre,Public Health Wales Microbiology Cardiff,Catherine Moore et al
EPI_ISL_445477,Wales Specialist Virology Centre,Public Health Wales Microbiology Cardiff,Catherine Moore et al
EPI_ISL_445478,Wales Specialist Virology Centre,Public Health Wales Microbiology Cardiff,Catherine Moore et al
EPI_ISL_432163,Wales Specialist Virology Centre,Public Health Wales Microbiology Cardiff,Catherine Moore et al
EPI_ISL_445479,Wales Specialist Virology Centre,Public Health Wales Microbiology Cardiff,Catherine Moore et al
EPI_ISL_445480,Wales Specialist Virology Centre,Public Health Wales Microbiology Cardiff,Catherine Moore et al
EPI_ISL_445481,Wales Specialist Virology Centre,Public Health Wales Microbiology Cardiff,Catherine Moore et al
EPI_ISL_445482,Wales Specialist Virology Centre,Public Health Wales Microbiology Cardiff,Catherine Moore et al
EPI_ISL_445483,Wales Specialist Virology Centre,Public Health Wales Microbiology Cardiff,Catherine Moore et al
EPI_ISL_445484,Wales Specialist Virology Centre,Public Health Wales Microbiology Cardiff,Catherine Moore et al
EPI_ISL_445485,Wales Specialist Virology Centre,Public Health Wales Microbiology Cardiff,Catherine Moore et al
EPI_ISL_445486,Wales Specialist Virology Centre,Public Health Wales Microbiology Cardiff,Catherine Moore et al
EPI_ISL_445487,Wales Specialist Virology Centre,Public Health Wales Microbiology Cardiff,Catherine Moore et al
EPI_ISL_445488,Wales Specialist Virology Centre,Public Health Wales Microbiology Cardiff,Catherine Moore et al
EPI_ISL_445489,Wales Specialist Virology Centre,Public Health Wales Microbiology Cardiff,Catherine Moore et al
EPI_ISL_445490,Wales Specialist Virology Centre,Public Health Wales Microbiology Cardiff,Catherine Moore et al
EPI_ISL_445491,Wales Specialist Virology Centre,Public Health Wales Microbiology Cardiff,Catherine Moore et al
EPI_ISL_445492,Wales Specialist Virology Centre,Public Health Wales Microbiology Cardiff,Catherine Moore et al
EPI_ISL_445493,Wales Specialist Virology Centre,Public Health Wales Microbiology Cardiff,Catherine Moore et al
EPI_ISL_432154,Wales Specialist Virology Centre,Public Health Wales Microbiology Cardiff,Catherine Moore et al
EPI_ISL_432168,Wales Specialist Virology Centre,Public Health Wales Microbiology Cardiff,Catherine Moore et al
EPI_ISL_445494,Wales Specialist Virology Centre,Public Health Wales Microbiology Cardiff,Catherine Moore et al
EPI_ISL_445495,Wales Specialist Virology Centre,Public Health Wales Microbiology Cardiff,Catherine Moore et al
EPI_ISL_445496,Wales Specialist Virology Centre,Public Health Wales Microbiology Cardiff,Catherine Moore et al
EPI_ISL_445497,Wales Specialist Virology Centre,Public Health Wales Microbiology Cardiff,Catherine Moore et al
EPI_ISL_445498,Wales Specialist Virology Centre,Public Health Wales Microbiology Cardiff,Catherine Moore et al
EPI_ISL_445499,Wales Specialist Virology Centre,Public Health Wales Microbiology Cardiff,Catherine Moore et al
EPI_ISL_445500,Wales Specialist Virology Centre,Public Health Wales Microbiology Cardiff,Catherine Moore et al
EPI_ISL_445501,Wales Specialist Virology Centre,Public Health Wales Microbiology Cardiff,Catherine Moore et al
EPI_ISL_445502,Wales Specialist Virology Centre,Public Health Wales Microbiology Cardiff,Catherine Moore et al
EPI_ISL_432094,Wales Specialist Virology Centre,Public Health Wales Microbiology Cardiff,Catherine Moore et al
EPI_ISL_445503,Wales Specialist Virology Centre,Public Health Wales Microbiology Cardiff,Catherine Moore et al
EPI_ISL_445504,Wales Specialist Virology Centre,Public Health Wales Microbiology Cardiff,Catherine Moore et al
EPI_ISL_445505,Wales Specialist Virology Centre,Public Health Wales Microbiology Cardiff,Catherine Moore et al
EPI_ISL_445506,Wales Specialist Virology Centre,Public Health Wales Microbiology Cardiff,Catherine Moore et al
EPI_ISL_445507,Wales Specialist Virology Centre,Public Health Wales Microbiology Cardiff,Catherine Moore et al
EPI_ISL_445508,Wales Specialist Virology Centre,Public Health Wales Microbiology Cardiff,Catherine Moore et al
EPI_ISL_432171,Wales Specialist Virology Centre,Public Health Wales Microbiology Cardiff,Catherine Moore et al
EPI_ISL_445509,Wales Specialist Virology Centre,Public Health Wales Microbiology Cardiff,Catherine Moore et al
EPI_ISL_445510,Wales Specialist Virology Centre,Public Health Wales Microbiology Cardiff,Catherine Moore et al
EPI_ISL_432133,Wales Specialist Virology Centre,Public Health Wales Microbiology Cardiff,Catherine Moore et al
EPI_ISL_445511,Wales Specialist Virology Centre,Public Health Wales Microbiology Cardiff,Catherine Moore et al
EPI_ISL_445512,Wales Specialist Virology Centre,Public Health Wales Microbiology Cardiff,Catherine Moore et al
EPI_ISL_445513,Wales Specialist Virology Centre,Public Health Wales Microbiology Cardiff,Catherine Moore et al
EPI_ISL_445514,Wales Specialist Virology Centre,Public Health Wales Microbiology Cardiff,Catherine Moore et al
EPI_ISL_445515,Wales Specialist Virology Centre,Public Health Wales Microbiology Cardiff,Catherine Moore et al
EPI_ISL_445516,Wales Specialist Virology Centre,Public Health Wales Microbiology Cardiff,Catherine Moore et al
EPI_ISL_445517,Wales Specialist Virology Centre,Public Health Wales Microbiology Cardiff,Catherine Moore et al
EPI_ISL_432090,Wales Specialist Virology Centre,Public Health Wales Microbiology Cardiff,Catherine Moore et al
EPI_ISL_445519,Wales Specialist Virology Centre,Public Health Wales Microbiology Cardiff,Catherine Moore et al
EPI_ISL_445520,Wales Specialist Virology Centre,Public Health Wales Microbiology Cardiff,Catherine Moore et al
EPI_ISL_445521,Wales Specialist Virology Centre,Public Health Wales Microbiology Cardiff,Catherine Moore et al
EPI_ISL_445522,Wales Specialist Virology Centre,Public Health Wales Microbiology Cardiff,Catherine Moore et al
EPI_ISL_445523,Wales Specialist Virology Centre,Public Health Wales Microbiology Cardiff,Catherine Moore et al
EPI_ISL_432128,Wales Specialist Virology Centre,Public Health Wales Microbiology Cardiff,Catherine Moore et al
EPI_ISL_432136,Wales Specialist Virology Centre,Public Health Wales Microbiology Cardiff,Catherine Moore et al
EPI_ISL_445524,Wales Specialist Virology Centre,Public Health Wales Microbiology Cardiff,Catherine Moore et al
EPI_ISL_445525,Wales Specialist Virology Centre,Public Health Wales Microbiology Cardiff,Catherine Moore et al
EPI_ISL_445526,Wales Specialist Virology Centre,Public Health Wales Microbiology Cardiff,Catherine Moore et al
EPI_ISL_445527,Wales Specialist Virology Centre,Public Health Wales Microbiology Cardiff,Catherine Moore et al
EPI_ISL_445528,Wales Specialist Virology Centre,Public Health Wales Microbiology Cardiff,Catherine Moore et al
EPI_ISL_445529,Wales Specialist Virology Centre,Public Health Wales Microbiology Cardiff,Catherine Moore et al
EPI_ISL_445530,Wales Specialist Virology Centre,Public Health Wales Microbiology Cardiff,Catherine Moore et al
EPI_ISL_445531,Wales Specialist Virology Centre,Public Health Wales Microbiology Cardiff,Catherine Moore et al
EPI_ISL_474232,Originating lab: Wales Specialist Virology Centre Sequencing lab: Pathogen Genomics Unit,COVID-19 Genomics UK (COG-UK) Consortium,Catherine Moore et al
EPI_ISL_474233,Originating lab: Wales Specialist Virology Centre Sequencing lab: Pathogen Genomics Unit,COVID-19 Genomics UK (COG-UK) Consortium,Catherine Moore et al
EPI_ISL_474234,Originating lab: Wales Specialist Virology Centre Sequencing lab: Pathogen Genomics Unit,COVID-19 Genomics UK (COG-UK) Consortium,Catherine Moore et al
EPI_ISL_474235,Originating lab: Wales Specialist Virology Centre Sequencing lab: Pathogen Genomics Unit,COVID-19 Genomics UK (COG-UK) Consortium,Catherine Moore et al
EPI_ISL_474237,Originating lab: Wales Specialist Virology Centre Sequencing lab: Pathogen Genomics Unit,COVID-19 Genomics UK (COG-UK) Consortium,Catherine Moore et al
EPI_ISL_474238,Originating lab: Wales Specialist Virology Centre Sequencing lab: Pathogen Genomics Unit,COVID-19 Genomics UK (COG-UK) Consortium,Catherine Moore et al
EPI_ISL_474239,Originating lab: Wales Specialist Virology Centre Sequencing lab: Pathogen Genomics Unit,COVID-19 Genomics UK (COG-UK) Consortium,Catherine Moore et al
EPI_ISL_474240,Originating lab: Wales Specialist Virology Centre Sequencing lab: Pathogen Genomics Unit,COVID-19 Genomics UK (COG-UK) Consortium,Catherine Moore et al
EPI_ISL_474241,Originating lab: Wales Specialist Virology Centre Sequencing lab: Pathogen Genomics Unit,COVID-19 Genomics UK (COG-UK) Consortium,Catherine Moore et al
EPI_ISL_474242,Originating lab: Wales Specialist Virology Centre Sequencing lab: Pathogen Genomics Unit,COVID-19 Genomics UK (COG-UK) Consortium,Catherine Moore et al
EPI_ISL_474243,Originating lab: Wales Specialist Virology Centre Sequencing lab: Pathogen Genomics Unit,COVID-19 Genomics UK (COG-UK) Consortium,Catherine Moore et al
EPI_ISL_474244,Originating lab: Wales Specialist Virology Centre Sequencing lab: Pathogen Genomics Unit,COVID-19 Genomics UK (COG-UK) Consortium,Catherine Moore et al
EPI_ISL_432253,Wales Specialist Virology Centre,Public Health Wales Microbiology Cardiff,Catherine Moore et al
EPI_ISL_431974,Wales Specialist Virology Centre,Public Health Wales Microbiology Cardiff,Catherine Moore et al
EPI_ISL_431914,Wales Specialist Virology Centre,Public Health Wales Microbiology Cardiff,Catherine Moore et al
EPI_ISL_431953,Wales Specialist Virology Centre,Public Health Wales Microbiology Cardiff,Catherine Moore et al
EPI_ISL_432218,Wales Specialist Virology Centre,Public Health Wales Microbiology Cardiff,Catherine Moore et al
EPI_ISL_432193,Wales Specialist Virology Centre,Public Health Wales Microbiology Cardiff,Catherine Moore et al
EPI_ISL_432440,Wales Specialist Virology Centre,Public Health Wales Microbiology Cardiff,Catherine Moore et al
EPI_ISL_432017,Wales Specialist Virology Centre,Public Health Wales Microbiology Cardiff,Catherine Moore et al
EPI_ISL_432243,Wales Specialist Virology Centre,Public Health Wales Microbiology Cardiff,Catherine Moore et al
EPI_ISL_432219,Wales Specialist Virology Centre,Public Health Wales Microbiology Cardiff,Catherine Moore et al
EPI_ISL_431911,Wales Specialist Virology Centre,Public Health Wales Microbiology Cardiff,Catherine Moore et al
EPI_ISL_432447,Wales Specialist Virology Centre,Public Health Wales Microbiology Cardiff,Catherine Moore et al
EPI_ISL_432195,Wales Specialist Virology Centre,Public Health Wales Microbiology Cardiff,Catherine Moore et al
EPI_ISL_432196,Wales Specialist Virology Centre,Public Health Wales Microbiology Cardiff,Catherine Moore et al
EPI_ISL_432292,Wales Specialist Virology Centre,Public Health Wales Microbiology Cardiff,Catherine Moore et al
EPI_ISL_432383,Wales Specialist Virology Centre,Public Health Wales Microbiology Cardiff,Catherine Moore et al
EPI_ISL_432189,Wales Specialist Virology Centre,Public Health Wales Microbiology Cardiff,Catherine Moore et al
EPI_ISL_432247,Wales Specialist Virology Centre,Public Health Wales Microbiology Cardiff,Catherine Moore et al
EPI_ISL_432279,Wales Specialist Virology Centre,Public Health Wales Microbiology Cardiff,Catherine Moore et al
EPI_ISL_432388,Wales Specialist Virology Centre,Public Health Wales Microbiology Cardiff,Catherine Moore et al
EPI_ISL_432333,Wales Specialist Virology Centre,Public Health Wales Microbiology Cardiff,Catherine Moore et al
EPI_ISL_432330,Wales Specialist Virology Centre,Public Health Wales Microbiology Cardiff,Catherine Moore et al
EPI_ISL_474245,Originating lab: Wales Specialist Virology Centre Sequencing lab: Pathogen Genomics Unit,COVID-19 Genomics UK (COG-UK) Consortium,Catherine Moore et al
EPI_ISL_474246,Originating lab: Wales Specialist Virology Centre Sequencing lab: Pathogen Genomics Unit,COVID-19 Genomics UK (COG-UK) Consortium,Catherine Moore et al
EPI_ISL_474247,Originating lab: Wales Specialist Virology Centre Sequencing lab: Pathogen Genomics Unit,COVID-19 Genomics UK (COG-UK) Consortium,Catherine Moore et al
EPI_ISL_474248,Originating lab: Wales Specialist Virology Centre Sequencing lab: Pathogen Genomics Unit,COVID-19 Genomics UK (COG-UK) Consortium,Catherine Moore et al
EPI_ISL_432372,Wales Specialist Virology Centre,Public Health Wales Microbiology Cardiff,Catherine Moore et al
EPI_ISL_474249,Originating lab: Wales Specialist Virology Centre Sequencing lab: Pathogen Genomics Unit,COVID-19 Genomics UK (COG-UK) Consortium,Catherine Moore et al
EPI_ISL_432363,Wales Specialist Virology Centre,Public Health Wales Microbiology Cardiff,Catherine Moore et al
EPI_ISL_432244,Wales Specialist Virology Centre,Public Health Wales Microbiology Cardiff,Catherine Moore et al
EPI_ISL_431999,Wales Specialist Virology Centre,Public Health Wales Microbiology Cardiff,Catherine Moore et al
EPI_ISL_432248,Wales Specialist Virology Centre,Public Health Wales Microbiology Cardiff,Catherine Moore et al
EPI_ISL_432297,Wales Specialist Virology Centre,Public Health Wales Microbiology Cardiff,Catherine Moore et al
EPI_ISL_432229,Wales Specialist Virology Centre,Public Health Wales Microbiology Cardiff,Catherine Moore et al
EPI_ISL_431920,Wales Specialist Virology Centre,Public Health Wales Microbiology Cardiff,Catherine Moore et al
EPI_ISL_432249,Wales Specialist Virology Centre,Public Health Wales Microbiology Cardiff,Catherine Moore et al
EPI_ISL_432215,Wales Specialist Virology Centre,Public Health Wales Microbiology Cardiff,Catherine Moore et al
EPI_ISL_432197,Wales Specialist Virology Centre,Public Health Wales Microbiology Cardiff,Catherine Moore et al
EPI_ISL_432226,Wales Specialist Virology Centre,Public Health Wales Microbiology Cardiff,Catherine Moore et al
EPI_ISL_432259,Wales Specialist Virology Centre,Public Health Wales Microbiology Cardiff,Catherine Moore et al
EPI_ISL_432267,Wales Specialist Virology Centre,Public Health Wales Microbiology Cardiff,Catherine Moore et al
EPI_ISL_432181,Wales Specialist Virology Centre,Public Health Wales Microbiology Cardiff,Catherine Moore et al
EPI_ISL_432353,Wales Specialist Virology Centre,Public Health Wales Microbiology Cardiff,Catherine Moore et al
EPI_ISL_432205,Wales Specialist Virology Centre,Public Health Wales Microbiology Cardiff,Catherine Moore et al
EPI_ISL_432194,Wales Specialist Virology Centre,Public Health Wales Microbiology Cardiff,Catherine Moore et al
EPI_ISL_432203,Wales Specialist Virology Centre,Public Health Wales Microbiology Cardiff,Catherine Moore et al
EPI_ISL_432186,Wales Specialist Virology Centre,Public Health Wales Microbiology Cardiff,Catherine Moore et al
EPI_ISL_431934,Wales Specialist Virology Centre,Public Health Wales Microbiology Cardiff,Catherine Moore et al
EPI_ISL_432202,Wales Specialist Virology Centre,Public Health Wales Microbiology Cardiff,Catherine Moore et al
EPI_ISL_474250,Originating lab: Wales Specialist Virology Centre Sequencing lab: Pathogen Genomics Unit,COVID-19 Genomics UK (COG-UK) Consortium,Catherine Moore et al
EPI_ISL_474251,Originating lab: Wales Specialist Virology Centre Sequencing lab: Pathogen Genomics Unit,COVID-19 Genomics UK (COG-UK) Consortium,Catherine Moore et al
EPI_ISL_474252,Originating lab: Wales Specialist Virology Centre Sequencing lab: Pathogen Genomics Unit,COVID-19 Genomics UK (COG-UK) Consortium,Catherine Moore et al
EPI_ISL_432368,Wales Specialist Virology Centre,Public Health Wales Microbiology Cardiff,Catherine Moore et al
EPI_ISL_432319,Wales Specialist Virology Centre,Public Health Wales Microbiology Cardiff,Catherine Moore et al
EPI_ISL_474253,Originating lab: Wales Specialist Virology Centre Sequencing lab: Pathogen Genomics Unit,COVID-19 Genomics UK (COG-UK) Consortium,Catherine Moore et al
EPI_ISL_474254,Originating lab: Wales Specialist Virology Centre Sequencing lab: Pathogen Genomics Unit,COVID-19 Genomics UK (COG-UK) Consortium,Catherine Moore et al
EPI_ISL_474255,Originating lab: Wales Specialist Virology Centre Sequencing lab: Pathogen Genomics Unit,COVID-19 Genomics UK (COG-UK) Consortium,Catherine Moore et al
EPI_ISL_432199,Wales Specialist Virology Centre,Public Health Wales Microbiology Cardiff,Catherine Moore et al
EPI_ISL_474256,Originating lab: Wales Specialist Virology Centre Sequencing lab: Pathogen Genomics Unit,COVID-19 Genomics UK (COG-UK) Consortium,Catherine Moore et al
EPI_ISL_474257,Originating lab: Wales Specialist Virology Centre Sequencing lab: Pathogen Genomics Unit,COVID-19 Genomics UK (COG-UK) Consortium,Catherine Moore et al
EPI_ISL_474258,Originating lab: Wales Specialist Virology Centre Sequencing lab: Pathogen Genomics Unit,COVID-19 Genomics UK (COG-UK) Consortium,Catherine Moore et al
EPI_ISL_431965,Wales Specialist Virology Centre,Public Health Wales Microbiology Cardiff,Catherine Moore et al
EPI_ISL_432343,Wales Specialist Virology Centre,Public Health Wales Microbiology Cardiff,Catherine Moore et al
EPI_ISL_431998,Wales Specialist Virology Centre,Public Health Wales Microbiology Cardiff,Catherine Moore et al
EPI_ISL_432313,Wales Specialist Virology Centre,Public Health Wales Microbiology Cardiff,Catherine Moore et al
EPI_ISL_432294,Wales Specialist Virology Centre,Public Health Wales Microbiology Cardiff,Catherine Moore et al
EPI_ISL_432409,Wales Specialist Virology Centre,Public Health Wales Microbiology Cardiff,Catherine Moore et al
EPI_ISL_432344,Wales Specialist Virology Centre,Public Health Wales Microbiology Cardiff,Catherine Moore et al
EPI_ISL_432436,Wales Specialist Virology Centre,Public Health Wales Microbiology Cardiff,Catherine Moore et al
EPI_ISL_432051,Wales Specialist Virology Centre,Public Health Wales Microbiology Cardiff,Catherine Moore et al
EPI_ISL_432373,Wales Specialist Virology Centre,Public Health Wales Microbiology Cardiff,Catherine Moore et al
EPI_ISL_432237,Wales Specialist Virology Centre,Public Health Wales Microbiology Cardiff,Catherine Moore et al
EPI_ISL_431982,Wales Specialist Virology Centre,Public Health Wales Microbiology Cardiff,Catherine Moore et al
EPI_ISL_432037,Wales Specialist Virology Centre,Public Health Wales Microbiology Cardiff,Catherine Moore et al
EPI_ISL_432187,Wales Specialist Virology Centre,Public Health Wales Microbiology Cardiff,Catherine Moore et al
EPI_ISL_432334,Wales Specialist Virology Centre,Public Health Wales Microbiology Cardiff,Catherine Moore et al
EPI_ISL_432251,Wales Specialist Virology Centre,Public Health Wales Microbiology Cardiff,Catherine Moore et al
EPI_ISL_432234,Wales Specialist Virology Centre,Public Health Wales Microbiology Cardiff,Catherine Moore et al
EPI_ISL_432398,Wales Specialist Virology Centre,Public Health Wales Microbiology Cardiff,Catherine Moore et al
EPI_ISL_432230,Wales Specialist Virology Centre,Public Health Wales Microbiology Cardiff,Catherine Moore et al
EPI_ISL_431901,Wales Specialist Virology Centre,Public Health Wales Microbiology Cardiff,Catherine Moore et al
EPI_ISL_432391,Wales Specialist Virology Centre,Public Health Wales Microbiology Cardiff,Catherine Moore et al
EPI_ISL_432201,Wales Specialist Virology Centre,Public Health Wales Microbiology Cardiff,Catherine Moore et al
EPI_ISL_432252,Wales Specialist Virology Centre,Public Health Wales Microbiology Cardiff,Catherine Moore et al
EPI_ISL_432204,Wales Specialist Virology Centre,Public Health Wales Microbiology Cardiff,Catherine Moore et al
EPI_ISL_432274,Wales Specialist Virology Centre,Public Health Wales Microbiology Cardiff,Catherine Moore et al
EPI_ISL_432178,Wales Specialist Virology Centre,Public Health Wales Microbiology Cardiff,Catherine Moore et al
EPI_ISL_432002,Wales Specialist Virology Centre,Public Health Wales Microbiology Cardiff,Catherine Moore et al
EPI_ISL_431930,Wales Specialist Virology Centre,Public Health Wales Microbiology Cardiff,Catherine Moore et al
EPI_ISL_432021,Wales Specialist Virology Centre,Public Health Wales Microbiology Cardiff,Catherine Moore et al
EPI_ISL_432184,Wales Specialist Virology Centre,Public Health Wales Microbiology Cardiff,Catherine Moore et al
EPI_ISL_445534,Wales Specialist Virology Centre,Public Health Wales Microbiology Cardiff,Catherine Moore et al
EPI_ISL_445535,Wales Specialist Virology Centre,Public Health Wales Microbiology Cardiff,Catherine Moore et al
EPI_ISL_445536,Wales Specialist Virology Centre,Public Health Wales Microbiology Cardiff,Catherine Moore et al
EPI_ISL_445537,Wales Specialist Virology Centre,Public Health Wales Microbiology Cardiff,Catherine Moore et al
EPI_ISL_445539,Wales Specialist Virology Centre,Public Health Wales Microbiology Cardiff,Catherine Moore et al
EPI_ISL_445540,Wales Specialist Virology Centre,Public Health Wales Microbiology Cardiff,Catherine Moore et al
EPI_ISL_445541,Wales Specialist Virology Centre,Public Health Wales Microbiology Cardiff,Catherine Moore et al
EPI_ISL_445542,Wales Specialist Virology Centre,Public Health Wales Microbiology Cardiff,Catherine Moore et al
EPI_ISL_445545,Wales Specialist Virology Centre,Public Health Wales Microbiology Cardiff,Catherine Moore et al
EPI_ISL_445548,Wales Specialist Virology Centre,Public Health Wales Microbiology Cardiff,Catherine Moore et al
EPI_ISL_445549,Wales Specialist Virology Centre,Public Health Wales Microbiology Cardiff,Catherine Moore et al
EPI_ISL_445551,Wales Specialist Virology Centre,Public Health Wales Microbiology Cardiff,Catherine Moore et al
EPI_ISL_445552,Wales Specialist Virology Centre,Public Health Wales Microbiology Cardiff,Catherine Moore et al
EPI_ISL_445553,Wales Specialist Virology Centre,Public Health Wales Microbiology Cardiff,Catherine Moore et al
EPI_ISL_445559,Wales Specialist Virology Centre,Public Health Wales Microbiology Cardiff,Catherine Moore et al
EPI_ISL_445560,Wales Specialist Virology Centre,Public Health Wales Microbiology Cardiff,Catherine Moore et al
EPI_ISL_445561,Wales Specialist Virology Centre,Public Health Wales Microbiology Cardiff,Catherine Moore et al
EPI_ISL_445563,Wales Specialist Virology Centre,Public Health Wales Microbiology Cardiff,Catherine Moore et al
EPI_ISL_445564,Wales Specialist Virology Centre,Public Health Wales Microbiology Cardiff,Catherine Moore et al
EPI_ISL_445565,Wales Specialist Virology Centre,Public Health Wales Microbiology Cardiff,Catherine Moore et al
EPI_ISL_445566,Wales Specialist Virology Centre,Public Health Wales Microbiology Cardiff,Catherine Moore et al
EPI_ISL_445567,Wales Specialist Virology Centre,Public Health Wales Microbiology Cardiff,Catherine Moore et al
EPI_ISL_445568,Wales Specialist Virology Centre,Public Health Wales Microbiology Cardiff,Catherine Moore et al
EPI_ISL_445569,Wales Specialist Virology Centre,Public Health Wales Microbiology Cardiff,Catherine Moore et al
EPI_ISL_445571,Wales Specialist Virology Centre,Public Health Wales Microbiology Cardiff,Catherine Moore et al
EPI_ISL_445572,Wales Specialist Virology Centre,Public Health Wales Microbiology Cardiff,Catherine Moore et al
EPI_ISL_445573,Wales Specialist Virology Centre,Public Health Wales Microbiology Cardiff,Catherine Moore et al
EPI_ISL_445574,Wales Specialist Virology Centre,Public Health Wales Microbiology Cardiff,Catherine Moore et al
EPI_ISL_445576,Wales Specialist Virology Centre,Public Health Wales Microbiology Cardiff,Catherine Moore et al
EPI_ISL_445582,Wales Specialist Virology Centre,Public Health Wales Microbiology Cardiff,Catherine Moore et al
EPI_ISL_445583,Wales Specialist Virology Centre,Public Health Wales Microbiology Cardiff,Catherine Moore et al
EPI_ISL_445585,Wales Specialist Virology Centre,Public Health Wales Microbiology Cardiff,Catherine Moore et al
EPI_ISL_445586,Wales Specialist Virology Centre,Public Health Wales Microbiology Cardiff,Catherine Moore et al
EPI_ISL_445589,Wales Specialist Virology Centre,Public Health Wales Microbiology Cardiff,Catherine Moore et al
EPI_ISL_445591,Wales Specialist Virology Centre,Public Health Wales Microbiology Cardiff,Catherine Moore et al
EPI_ISL_445593,Wales Specialist Virology Centre,Public Health Wales Microbiology Cardiff,Catherine Moore et al
EPI_ISL_445594,Wales Specialist Virology Centre,Public Health Wales Microbiology Cardiff,Catherine Moore et al
EPI_ISL_445595,Wales Specialist Virology Centre,Public Health Wales Microbiology Cardiff,Catherine Moore et al
EPI_ISL_445596,Wales Specialist Virology Centre,Public Health Wales Microbiology Cardiff,Catherine Moore et al
EPI_ISL_445597,Wales Specialist Virology Centre,Public Health Wales Microbiology Cardiff,Catherine Moore et al
EPI_ISL_445598,Wales Specialist Virology Centre,Public Health Wales Microbiology Cardiff,Catherine Moore et al
EPI_ISL_445599,Wales Specialist Virology Centre,Public Health Wales Microbiology Cardiff,Catherine Moore et al
EPI_ISL_445600,Wales Specialist Virology Centre,Public Health Wales Microbiology Cardiff,Catherine Moore et al
EPI_ISL_445601,Wales Specialist Virology Centre,Public Health Wales Microbiology Cardiff,Catherine Moore et al
EPI_ISL_445602,Wales Specialist Virology Centre,Public Health Wales Microbiology Cardiff,Catherine Moore et al
EPI_ISL_445604,Wales Specialist Virology Centre,Public Health Wales Microbiology Cardiff,Catherine Moore et al
EPI_ISL_445605,Wales Specialist Virology Centre,Public Health Wales Microbiology Cardiff,Catherine Moore et al
EPI_ISL_445606,Wales Specialist Virology Centre,Public Health Wales Microbiology Cardiff,Catherine Moore et al
EPI_ISL_445607,Wales Specialist Virology Centre,Public Health Wales Microbiology Cardiff,Catherine Moore et al
EPI_ISL_445608,Wales Specialist Virology Centre,Public Health Wales Microbiology Cardiff,Catherine Moore et al
EPI_ISL_445609,Wales Specialist Virology Centre,Public Health Wales Microbiology Cardiff,Catherine Moore et al
EPI_ISL_445612,Wales Specialist Virology Centre,Public Health Wales Microbiology Cardiff,Catherine Moore et al
EPI_ISL_445614,Wales Specialist Virology Centre,Public Health Wales Microbiology Cardiff,Catherine Moore et al
EPI_ISL_445615,Wales Specialist Virology Centre,Public Health Wales Microbiology Cardiff,Catherine Moore et al
EPI_ISL_445616,Wales Specialist Virology Centre,Public Health Wales Microbiology Cardiff,Catherine Moore et al
EPI_ISL_445617,Wales Specialist Virology Centre,Public Health Wales Microbiology Cardiff,Catherine Moore et al
EPI_ISL_445618,Wales Specialist Virology Centre,Public Health Wales Microbiology Cardiff,Catherine Moore et al
EPI_ISL_445619,Wales Specialist Virology Centre,Public Health Wales Microbiology Cardiff,Catherine Moore et al
EPI_ISL_445620,Wales Specialist Virology Centre,Public Health Wales Microbiology Cardiff,Catherine Moore et al
EPI_ISL_445621,Wales Specialist Virology Centre,Public Health Wales Microbiology Cardiff,Catherine Moore et al
EPI_ISL_445622,Wales Specialist Virology Centre,Public Health Wales Microbiology Cardiff,Catherine Moore et al
EPI_ISL_445623,Wales Specialist Virology Centre,Public Health Wales Microbiology Cardiff,Catherine Moore et al
EPI_ISL_445624,Wales Specialist Virology Centre,Public Health Wales Microbiology Cardiff,Catherine Moore et al
EPI_ISL_445625,Wales Specialist Virology Centre,Public Health Wales Microbiology Cardiff,Catherine Moore et al
EPI_ISL_445626,Wales Specialist Virology Centre,Public Health Wales Microbiology Cardiff,Catherine Moore et al
EPI_ISL_445627,Wales Specialist Virology Centre,Public Health Wales Microbiology Cardiff,Catherine Moore et al
EPI_ISL_445628,Wales Specialist Virology Centre,Public Health Wales Microbiology Cardiff,Catherine Moore et al
EPI_ISL_445629,Wales Specialist Virology Centre,Public Health Wales Microbiology Cardiff,Catherine Moore et al
EPI_ISL_445630,Wales Specialist Virology Centre,Public Health Wales Microbiology Cardiff,Catherine Moore et al
EPI_ISL_445631,Wales Specialist Virology Centre,Public Health Wales Microbiology Cardiff,Catherine Moore et al
EPI_ISL_445632,Wales Specialist Virology Centre,Public Health Wales Microbiology Cardiff,Catherine Moore et al
EPI_ISL_445633,Wales Specialist Virology Centre,Public Health Wales Microbiology Cardiff,Catherine Moore et al
EPI_ISL_445634,Wales Specialist Virology Centre,Public Health Wales Microbiology Cardiff,Catherine Moore et al
EPI_ISL_445635,Wales Specialist Virology Centre,Public Health Wales Microbiology Cardiff,Catherine Moore et al
EPI_ISL_445636,Wales Specialist Virology Centre,Public Health Wales Microbiology Cardiff,Catherine Moore et al
EPI_ISL_445637,Wales Specialist Virology Centre,Public Health Wales Microbiology Cardiff,Catherine Moore et al
EPI_ISL_445638,Wales Specialist Virology Centre,Public Health Wales Microbiology Cardiff,Catherine Moore et al
EPI_ISL_445639,Wales Specialist Virology Centre,Public Health Wales Microbiology Cardiff,Catherine Moore et al
EPI_ISL_445640,Wales Specialist Virology Centre,Public Health Wales Microbiology Cardiff,Catherine Moore et al
EPI_ISL_445641,Wales Specialist Virology Centre,Public Health Wales Microbiology Cardiff,Catherine Moore et al
EPI_ISL_445642,Wales Specialist Virology Centre,Public Health Wales Microbiology Cardiff,Catherine Moore et al
EPI_ISL_445643,Wales Specialist Virology Centre,Public Health Wales Microbiology Cardiff,Catherine Moore et al
EPI_ISL_445644,Wales Specialist Virology Centre,Public Health Wales Microbiology Cardiff,Catherine Moore et al
EPI_ISL_445645,Wales Specialist Virology Centre,Public Health Wales Microbiology Cardiff,Catherine Moore et al
EPI_ISL_445647,Wales Specialist Virology Centre,Public Health Wales Microbiology Cardiff,Catherine Moore et al
EPI_ISL_445648,Wales Specialist Virology Centre,Public Health Wales Microbiology Cardiff,Catherine Moore et al
EPI_ISL_445649,Wales Specialist Virology Centre,Public Health Wales Microbiology Cardiff,Catherine Moore et al
EPI_ISL_445650,Wales Specialist Virology Centre,Public Health Wales Microbiology Cardiff,Catherine Moore et al
EPI_ISL_445651,Wales Specialist Virology Centre,Public Health Wales Microbiology Cardiff,Catherine Moore et al
EPI_ISL_445652,Wales Specialist Virology Centre,Public Health Wales Microbiology Cardiff,Catherine Moore et al
EPI_ISL_445653,Wales Specialist Virology Centre,Public Health Wales Microbiology Cardiff,Catherine Moore et al
EPI_ISL_445654,Wales Specialist Virology Centre,Public Health Wales Microbiology Cardiff,Catherine Moore et al
EPI_ISL_445655,Wales Specialist Virology Centre,Public Health Wales Microbiology Cardiff,Catherine Moore et al
EPI_ISL_445656,Wales Specialist Virology Centre,Public Health Wales Microbiology Cardiff,Catherine Moore et al
EPI_ISL_445657,Wales Specialist Virology Centre,Public Health Wales Microbiology Cardiff,Catherine Moore et al
EPI_ISL_445659,Wales Specialist Virology Centre,Public Health Wales Microbiology Cardiff,Catherine Moore et al
EPI_ISL_445660,Wales Specialist Virology Centre,Public Health Wales Microbiology Cardiff,Catherine Moore et al
EPI_ISL_445661,Wales Specialist Virology Centre,Public Health Wales Microbiology Cardiff,Catherine Moore et al
EPI_ISL_445662,Wales Specialist Virology Centre,Public Health Wales Microbiology Cardiff,Catherine Moore et al
EPI_ISL_445663,Wales Specialist Virology Centre,Public Health Wales Microbiology Cardiff,Catherine Moore et al
EPI_ISL_445664,Wales Specialist Virology Centre,Public Health Wales Microbiology Cardiff,Catherine Moore et al
EPI_ISL_445665,Wales Specialist Virology Centre,Public Health Wales Microbiology Cardiff,Catherine Moore et al
EPI_ISL_445666,Wales Specialist Virology Centre,Public Health Wales Microbiology Cardiff,Catherine Moore et al
EPI_ISL_445667,Wales Specialist Virology Centre,Public Health Wales Microbiology Cardiff,Catherine Moore et al
EPI_ISL_445668,Wales Specialist Virology Centre,Public Health Wales Microbiology Cardiff,Catherine Moore et al
EPI_ISL_445669,Wales Specialist Virology Centre,Public Health Wales Microbiology Cardiff,Catherine Moore et al
EPI_ISL_445670,Wales Specialist Virology Centre,Public Health Wales Microbiology Cardiff,Catherine Moore et al
EPI_ISL_445671,Wales Specialist Virology Centre,Public Health Wales Microbiology Cardiff,Catherine Moore et al
EPI_ISL_445672,Wales Specialist Virology Centre,Public Health Wales Microbiology Cardiff,Catherine Moore et al
EPI_ISL_445673,Wales Specialist Virology Centre,Public Health Wales Microbiology Cardiff,Catherine Moore et al
EPI_ISL_445674,Wales Specialist Virology Centre,Public Health Wales Microbiology Cardiff,Catherine Moore et al
EPI_ISL_445675,Wales Specialist Virology Centre,Public Health Wales Microbiology Cardiff,Catherine Moore et al
EPI_ISL_445676,Wales Specialist Virology Centre,Public Health Wales Microbiology Cardiff,Catherine Moore et al
EPI_ISL_445677,Wales Specialist Virology Centre,Public Health Wales Microbiology Cardiff,Catherine Moore et al
EPI_ISL_445678,Wales Specialist Virology Centre,Public Health Wales Microbiology Cardiff,Catherine Moore et al
EPI_ISL_445679,Wales Specialist Virology Centre,Public Health Wales Microbiology Cardiff,Catherine Moore et al
EPI_ISL_445680,Wales Specialist Virology Centre,Public Health Wales Microbiology Cardiff,Catherine Moore et al
EPI_ISL_445681,Wales Specialist Virology Centre,Public Health Wales Microbiology Cardiff,Catherine Moore et al
EPI_ISL_445682,Wales Specialist Virology Centre,Public Health Wales Microbiology Cardiff,Catherine Moore et al
EPI_ISL_445683,Wales Specialist Virology Centre,Public Health Wales Microbiology Cardiff,Catherine Moore et al
EPI_ISL_445684,Wales Specialist Virology Centre,Public Health Wales Microbiology Cardiff,Catherine Moore et al
EPI_ISL_445685,Wales Specialist Virology Centre,Public Health Wales Microbiology Cardiff,Catherine Moore et al
EPI_ISL_445686,Wales Specialist Virology Centre,Public Health Wales Microbiology Cardiff,Catherine Moore et al
EPI_ISL_445687,Wales Specialist Virology Centre,Public Health Wales Microbiology Cardiff,Catherine Moore et al
EPI_ISL_445688,Wales Specialist Virology Centre,Public Health Wales Microbiology Cardiff,Catherine Moore et al
EPI_ISL_445689,Wales Specialist Virology Centre,Public Health Wales Microbiology Cardiff,Catherine Moore et al
EPI_ISL_445690,Wales Specialist Virology Centre,Public Health Wales Microbiology Cardiff,Catherine Moore et al
EPI_ISL_445691,Wales Specialist Virology Centre,Public Health Wales Microbiology Cardiff,Catherine Moore et al
EPI_ISL_445692,Wales Specialist Virology Centre,Public Health Wales Microbiology Cardiff,Catherine Moore et al
EPI_ISL_445693,Wales Specialist Virology Centre,Public Health Wales Microbiology Cardiff,Catherine Moore et al
EPI_ISL_445694,Wales Specialist Virology Centre,Public Health Wales Microbiology Cardiff,Catherine Moore et al
EPI_ISL_445695,Wales Specialist Virology Centre,Public Health Wales Microbiology Cardiff,Catherine Moore et al
EPI_ISL_445696,Wales Specialist Virology Centre,Public Health Wales Microbiology Cardiff,Catherine Moore et al
EPI_ISL_445697,Wales Specialist Virology Centre,Public Health Wales Microbiology Cardiff,Catherine Moore et al
EPI_ISL_445698,Wales Specialist Virology Centre,Public Health Wales Microbiology Cardiff,Catherine Moore et al
EPI_ISL_432056,Wales Specialist Virology Centre,Public Health Wales Microbiology Cardiff,Catherine Moore et al
EPI_ISL_432012,Wales Specialist Virology Centre,Public Health Wales Microbiology Cardiff,Catherine Moore et al
EPI_ISL_432046,Wales Specialist Virology Centre,Public Health Wales Microbiology Cardiff,Catherine Moore et al
EPI_ISL_431988,Wales Specialist Virology Centre,Public Health Wales Microbiology Cardiff,Catherine Moore et al
EPI_ISL_432320,Wales Specialist Virology Centre,Public Health Wales Microbiology Cardiff,Catherine Moore et al
EPI_ISL_432399,Wales Specialist Virology Centre,Public Health Wales Microbiology Cardiff,Catherine Moore et al
EPI_ISL_431951,Wales Specialist Virology Centre,Public Health Wales Microbiology Cardiff,Catherine Moore et al
EPI_ISL_432345,Wales Specialist Virology Centre,Public Health Wales Microbiology Cardiff,Catherine Moore et al
EPI_ISL_474259,Originating lab: Wales Specialist Virology Centre Sequencing lab: Pathogen Genomics Unit,COVID-19 Genomics UK (COG-UK) Consortium,Catherine Moore et al
EPI_ISL_432077,Wales Specialist Virology Centre,Public Health Wales Microbiology Cardiff,Catherine Moore et al
EPI_ISL_432269,Wales Specialist Virology Centre,Public Health Wales Microbiology Cardiff,Catherine Moore et al
EPI_ISL_431986,Wales Specialist Virology Centre,Public Health Wales Microbiology Cardiff,Catherine Moore et al
EPI_ISL_432444,Wales Specialist Virology Centre,Public Health Wales Microbiology Cardiff,Catherine Moore et al
EPI_ISL_432324,Wales Specialist Virology Centre,Public Health Wales Microbiology Cardiff,Catherine Moore et al
EPI_ISL_432275,Wales Specialist Virology Centre,Public Health Wales Microbiology Cardiff,Catherine Moore et al
EPI_ISL_431945,Wales Specialist Virology Centre,Public Health Wales Microbiology Cardiff,Catherine Moore et al
EPI_ISL_432276,Wales Specialist Virology Centre,Public Health Wales Microbiology Cardiff,Catherine Moore et al
EPI_ISL_432026,Wales Specialist Virology Centre,Public Health Wales Microbiology Cardiff,Catherine Moore et al
EPI_ISL_432364,Wales Specialist Virology Centre,Public Health Wales Microbiology Cardiff,Catherine Moore et al
EPI_ISL_432005,Wales Specialist Virology Centre,Public Health Wales Microbiology Cardiff,Catherine Moore et al
EPI_ISL_432439,Wales Specialist Virology Centre,Public Health Wales Microbiology Cardiff,Catherine Moore et al
EPI_ISL_432216,Wales Specialist Virology Centre,Public Health Wales Microbiology Cardiff,Catherine Moore et al
EPI_ISL_432414,Wales Specialist Virology Centre,Public Health Wales Microbiology Cardiff,Catherine Moore et al
EPI_ISL_431935,Wales Specialist Virology Centre,Public Health Wales Microbiology Cardiff,Catherine Moore et al
EPI_ISL_432443,Wales Specialist Virology Centre,Public Health Wales Microbiology Cardiff,Catherine Moore et al
EPI_ISL_431997,Wales Specialist Virology Centre,Public Health Wales Microbiology Cardiff,Catherine Moore et al
EPI_ISL_432213,Wales Specialist Virology Centre,Public Health Wales Microbiology Cardiff,Catherine Moore et al
EPI_ISL_432354,Wales Specialist Virology Centre,Public Health Wales Microbiology Cardiff,Catherine Moore et al
EPI_ISL_432019,Wales Specialist Virology Centre,Public Health Wales Microbiology Cardiff,Catherine Moore et al
EPI_ISL_431981,Wales Specialist Virology Centre,Public Health Wales Microbiology Cardiff,Catherine Moore et al
EPI_ISL_432295,Wales Specialist Virology Centre,Public Health Wales Microbiology Cardiff,Catherine Moore et al
EPI_ISL_474260,Originating lab: Wales Specialist Virology Centre Sequencing lab: Pathogen Genomics Unit,COVID-19 Genomics UK (COG-UK) Consortium,Catherine Moore et al
EPI_ISL_432404,Wales Specialist Virology Centre,Public Health Wales Microbiology Cardiff,Catherine Moore et al
EPI_ISL_432009,Wales Specialist Virology Centre,Public Health Wales Microbiology Cardiff,Catherine Moore et al
EPI_ISL_431984,Wales Specialist Virology Centre,Public Health Wales Microbiology Cardiff,Catherine Moore et al
EPI_ISL_432071,Wales Specialist Virology Centre,Public Health Wales Microbiology Cardiff,Catherine Moore et al
EPI_ISL_432042,Wales Specialist Virology Centre,Public Health Wales Microbiology Cardiff,Catherine Moore et al
EPI_ISL_432263,Wales Specialist Virology Centre,Public Health Wales Microbiology Cardiff,Catherine Moore et al
EPI_ISL_432265,Wales Specialist Virology Centre,Public Health Wales Microbiology Cardiff,Catherine Moore et al
EPI_ISL_432392,Wales Specialist Virology Centre,Public Health Wales Microbiology Cardiff,Catherine Moore et al
EPI_ISL_432271,Wales Specialist Virology Centre,Public Health Wales Microbiology Cardiff,Catherine Moore et al
EPI_ISL_432283,Wales Specialist Virology Centre,Public Health Wales Microbiology Cardiff,Catherine Moore et al
EPI_ISL_432058,Wales Specialist Virology Centre,Public Health Wales Microbiology Cardiff,Catherine Moore et al
EPI_ISL_432296,Wales Specialist Virology Centre,Public Health Wales Microbiology Cardiff,Catherine Moore et al
EPI_ISL_432305,Wales Specialist Virology Centre,Public Health Wales Microbiology Cardiff,Catherine Moore et al
EPI_ISL_432300,Wales Specialist Virology Centre,Public Health Wales Microbiology Cardiff,Catherine Moore et al
EPI_ISL_432309,Wales Specialist Virology Centre,Public Health Wales Microbiology Cardiff,Catherine Moore et al
EPI_ISL_432284,Wales Specialist Virology Centre,Public Health Wales Microbiology Cardiff,Catherine Moore et al
EPI_ISL_432268,Wales Specialist Virology Centre,Public Health Wales Microbiology Cardiff,Catherine Moore et al
EPI_ISL_432055,Wales Specialist Virology Centre,Public Health Wales Microbiology Cardiff,Catherine Moore et al
EPI_ISL_432027,Wales Specialist Virology Centre,Public Health Wales Microbiology Cardiff,Catherine Moore et al
EPI_ISL_432264,Wales Specialist Virology Centre,Public Health Wales Microbiology Cardiff,Catherine Moore et al
EPI_ISL_432304,Wales Specialist Virology Centre,Public Health Wales Microbiology Cardiff,Catherine Moore et al
EPI_ISL_432449,Wales Specialist Virology Centre,Public Health Wales Microbiology Cardiff,Catherine Moore et al
EPI_ISL_431904,Wales Specialist Virology Centre,Public Health Wales Microbiology Cardiff,Catherine Moore et al
EPI_ISL_432280,Wales Specialist Virology Centre,Public Health Wales Microbiology Cardiff,Catherine Moore et al
EPI_ISL_432261,Wales Specialist Virology Centre,Public Health Wales Microbiology Cardiff,Catherine Moore et al
EPI_ISL_432418,Wales Specialist Virology Centre,Public Health Wales Microbiology Cardiff,Catherine Moore et al
EPI_ISL_432378,Wales Specialist Virology Centre,Public Health Wales Microbiology Cardiff,Catherine Moore et al
EPI_ISL_432272,Wales Specialist Virology Centre,Public Health Wales Microbiology Cardiff,Catherine Moore et al
EPI_ISL_432246,Wales Specialist Virology Centre,Public Health Wales Microbiology Cardiff,Catherine Moore et al
EPI_ISL_432038,Wales Specialist Virology Centre,Public Health Wales Microbiology Cardiff,Catherine Moore et al
EPI_ISL_432273,Wales Specialist Virology Centre,Public Health Wales Microbiology Cardiff,Catherine Moore et al
EPI_ISL_432281,Wales Specialist Virology Centre,Public Health Wales Microbiology Cardiff,Catherine Moore et al
EPI_ISL_432286,Wales Specialist Virology Centre,Public Health Wales Microbiology Cardiff,Catherine Moore et al
EPI_ISL_432382,Wales Specialist Virology Centre,Public Health Wales Microbiology Cardiff,Catherine Moore et al
EPI_ISL_432225,Wales Specialist Virology Centre,Public Health Wales Microbiology Cardiff,Catherine Moore et al
EPI_ISL_432358,Wales Specialist Virology Centre,Public Health Wales Microbiology Cardiff,Catherine Moore et al
EPI_ISL_431928,Wales Specialist Virology Centre,Public Health Wales Microbiology Cardiff,Catherine Moore et al
EPI_ISL_432228,Wales Specialist Virology Centre,Public Health Wales Microbiology Cardiff,Catherine Moore et al
EPI_ISL_432318,Wales Specialist Virology Centre,Public Health Wales Microbiology Cardiff,Catherine Moore et al
EPI_ISL_432291,Wales Specialist Virology Centre,Public Health Wales Microbiology Cardiff,Catherine Moore et al
EPI_ISL_432191,Wales Specialist Virology Centre,Public Health Wales Microbiology Cardiff,Catherine Moore et al
EPI_ISL_432043,Wales Specialist Virology Centre,Public Health Wales Microbiology Cardiff,Catherine Moore et al
EPI_ISL_432433,Wales Specialist Virology Centre,Public Health Wales Microbiology Cardiff,Catherine Moore et al
EPI_ISL_432315,Wales Specialist Virology Centre,Public Health Wales Microbiology Cardiff,Catherine Moore et al
EPI_ISL_432044,Wales Specialist Virology Centre,Public Health Wales Microbiology Cardiff,Catherine Moore et al
EPI_ISL_432241,Wales Specialist Virology Centre,Public Health Wales Microbiology Cardiff,Catherine Moore et al
EPI_ISL_431948,Wales Specialist Virology Centre,Public Health Wales Microbiology Cardiff,Catherine Moore et al
EPI_ISL_431907,Wales Specialist Virology Centre,Public Health Wales Microbiology Cardiff,Catherine Moore et al
EPI_ISL_445699,Wales Specialist Virology Centre,Public Health Wales Microbiology Cardiff,Catherine Moore et al
EPI_ISL_445700,Wales Specialist Virology Centre,Public Health Wales Microbiology Cardiff,Catherine Moore et al
EPI_ISL_445701,Wales Specialist Virology Centre,Public Health Wales Microbiology Cardiff,Catherine Moore et al
EPI_ISL_445702,Wales Specialist Virology Centre,Public Health Wales Microbiology Cardiff,Catherine Moore et al
EPI_ISL_445703,Wales Specialist Virology Centre,Public Health Wales Microbiology Cardiff,Catherine Moore et al
EPI_ISL_445705,Wales Specialist Virology Centre,Public Health Wales Microbiology Cardiff,Catherine Moore et al
EPI_ISL_445707,Wales Specialist Virology Centre,Public Health Wales Microbiology Cardiff,Catherine Moore et al
EPI_ISL_445708,Wales Specialist Virology Centre,Public Health Wales Microbiology Cardiff,Catherine Moore et al
EPI_ISL_445709,Wales Specialist Virology Centre,Public Health Wales Microbiology Cardiff,Catherine Moore et al
EPI_ISL_445710,Wales Specialist Virology Centre,Public Health Wales Microbiology Cardiff,Catherine Moore et al
EPI_ISL_445711,Wales Specialist Virology Centre,Public Health Wales Microbiology Cardiff,Catherine Moore et al
EPI_ISL_445712,Wales Specialist Virology Centre,Public Health Wales Microbiology Cardiff,Catherine Moore et al
EPI_ISL_445714,Wales Specialist Virology Centre,Public Health Wales Microbiology Cardiff,Catherine Moore et al
EPI_ISL_445715,Wales Specialist Virology Centre,Public Health Wales Microbiology Cardiff,Catherine Moore et al
EPI_ISL_445716,Wales Specialist Virology Centre,Public Health Wales Microbiology Cardiff,Catherine Moore et al
EPI_ISL_445717,Wales Specialist Virology Centre,Public Health Wales Microbiology Cardiff,Catherine Moore et al
EPI_ISL_445718,Wales Specialist Virology Centre,Public Health Wales Microbiology Cardiff,Catherine Moore et al
EPI_ISL_445719,Wales Specialist Virology Centre,Public Health Wales Microbiology Cardiff,Catherine Moore et al
EPI_ISL_445720,Wales Specialist Virology Centre,Public Health Wales Microbiology Cardiff,Catherine Moore et al
EPI_ISL_445721,Wales Specialist Virology Centre,Public Health Wales Microbiology Cardiff,Catherine Moore et al
EPI_ISL_445722,Wales Specialist Virology Centre,Public Health Wales Microbiology Cardiff,Catherine Moore et al
EPI_ISL_445723,Wales Specialist Virology Centre,Public Health Wales Microbiology Cardiff,Catherine Moore et al
EPI_ISL_445724,Wales Specialist Virology Centre,Public Health Wales Microbiology Cardiff,Catherine Moore et al
EPI_ISL_445725,Wales Specialist Virology Centre,Public Health Wales Microbiology Cardiff,Catherine Moore et al
EPI_ISL_445726,Wales Specialist Virology Centre,Public Health Wales Microbiology Cardiff,Catherine Moore et al
EPI_ISL_445727,Wales Specialist Virology Centre,Public Health Wales Microbiology Cardiff,Catherine Moore et al
EPI_ISL_445728,Wales Specialist Virology Centre,Public Health Wales Microbiology Cardiff,Catherine Moore et al
EPI_ISL_445730,Wales Specialist Virology Centre,Public Health Wales Microbiology Cardiff,Catherine Moore et al
EPI_ISL_445731,Wales Specialist Virology Centre,Public Health Wales Microbiology Cardiff,Catherine Moore et al
EPI_ISL_445732,Wales Specialist Virology Centre,Public Health Wales Microbiology Cardiff,Catherine Moore et al
EPI_ISL_445734,Wales Specialist Virology Centre,Public Health Wales Microbiology Cardiff,Catherine Moore et al
EPI_ISL_445735,Wales Specialist Virology Centre,Public Health Wales Microbiology Cardiff,Catherine Moore et al
EPI_ISL_445736,Wales Specialist Virology Centre,Public Health Wales Microbiology Cardiff,Catherine Moore et al
EPI_ISL_445737,Wales Specialist Virology Centre,Public Health Wales Microbiology Cardiff,Catherine Moore et al
EPI_ISL_445738,Wales Specialist Virology Centre,Public Health Wales Microbiology Cardiff,Catherine Moore et al
EPI_ISL_445739,Wales Specialist Virology Centre,Public Health Wales Microbiology Cardiff,Catherine Moore et al
EPI_ISL_445741,Wales Specialist Virology Centre,Public Health Wales Microbiology Cardiff,Catherine Moore et al
EPI_ISL_445743,Wales Specialist Virology Centre,Public Health Wales Microbiology Cardiff,Catherine Moore et al
EPI_ISL_445744,Wales Specialist Virology Centre,Public Health Wales Microbiology Cardiff,Catherine Moore et al
EPI_ISL_445745,Wales Specialist Virology Centre,Public Health Wales Microbiology Cardiff,Catherine Moore et al
EPI_ISL_445746,Wales Specialist Virology Centre,Public Health Wales Microbiology Cardiff,Catherine Moore et al
EPI_ISL_445747,Wales Specialist Virology Centre,Public Health Wales Microbiology Cardiff,Catherine Moore et al
EPI_ISL_445748,Wales Specialist Virology Centre,Public Health Wales Microbiology Cardiff,Catherine Moore et al
EPI_ISL_445749,Wales Specialist Virology Centre,Public Health Wales Microbiology Cardiff,Catherine Moore et al
EPI_ISL_445751,Wales Specialist Virology Centre,Public Health Wales Microbiology Cardiff,Catherine Moore et al
EPI_ISL_445753,Wales Specialist Virology Centre,Public Health Wales Microbiology Cardiff,Catherine Moore et al
EPI_ISL_445754,Wales Specialist Virology Centre,Public Health Wales Microbiology Cardiff,Catherine Moore et al
EPI_ISL_445755,Wales Specialist Virology Centre,Public Health Wales Microbiology Cardiff,Catherine Moore et al
EPI_ISL_445756,Wales Specialist Virology Centre,Public Health Wales Microbiology Cardiff,Catherine Moore et al
EPI_ISL_445757,Wales Specialist Virology Centre,Public Health Wales Microbiology Cardiff,Catherine Moore et al
EPI_ISL_445759,Wales Specialist Virology Centre,Public Health Wales Microbiology Cardiff,Catherine Moore et al
EPI_ISL_445760,Wales Specialist Virology Centre,Public Health Wales Microbiology Cardiff,Catherine Moore et al
EPI_ISL_445761,Wales Specialist Virology Centre,Public Health Wales Microbiology Cardiff,Catherine Moore et al
EPI_ISL_445762,Wales Specialist Virology Centre,Public Health Wales Microbiology Cardiff,Catherine Moore et al
EPI_ISL_445763,Wales Specialist Virology Centre,Public Health Wales Microbiology Cardiff,Catherine Moore et al
EPI_ISL_445764,Wales Specialist Virology Centre,Public Health Wales Microbiology Cardiff,Catherine Moore et al
EPI_ISL_445765,Wales Specialist Virology Centre,Public Health Wales Microbiology Cardiff,Catherine Moore et al
EPI_ISL_445766,Wales Specialist Virology Centre,Public Health Wales Microbiology Cardiff,Catherine Moore et al
EPI_ISL_445767,Wales Specialist Virology Centre,Public Health Wales Microbiology Cardiff,Catherine Moore et al
EPI_ISL_445768,Wales Specialist Virology Centre,Public Health Wales Microbiology Cardiff,Catherine Moore et al
EPI_ISL_445769,Wales Specialist Virology Centre,Public Health Wales Microbiology Cardiff,Catherine Moore et al
EPI_ISL_445770,Wales Specialist Virology Centre,Public Health Wales Microbiology Cardiff,Catherine Moore et al
EPI_ISL_445771,Wales Specialist Virology Centre,Public Health Wales Microbiology Cardiff,Catherine Moore et al
EPI_ISL_445772,Wales Specialist Virology Centre,Public Health Wales Microbiology Cardiff,Catherine Moore et al
EPI_ISL_445774,Wales Specialist Virology Centre,Public Health Wales Microbiology Cardiff,Catherine Moore et al
EPI_ISL_445775,Wales Specialist Virology Centre,Public Health Wales Microbiology Cardiff,Catherine Moore et al
EPI_ISL_445776,Wales Specialist Virology Centre,Public Health Wales Microbiology Cardiff,Catherine Moore et al
EPI_ISL_445777,Wales Specialist Virology Centre,Public Health Wales Microbiology Cardiff,Catherine Moore et al
EPI_ISL_445778,Wales Specialist Virology Centre,Public Health Wales Microbiology Cardiff,Catherine Moore et al
EPI_ISL_445779,Wales Specialist Virology Centre,Public Health Wales Microbiology Cardiff,Catherine Moore et al
EPI_ISL_445781,Wales Specialist Virology Centre,Public Health Wales Microbiology Cardiff,Catherine Moore et al
EPI_ISL_445782,Wales Specialist Virology Centre,Public Health Wales Microbiology Cardiff,Catherine Moore et al
EPI_ISL_445783,Wales Specialist Virology Centre,Public Health Wales Microbiology Cardiff,Catherine Moore et al
EPI_ISL_445784,Wales Specialist Virology Centre,Public Health Wales Microbiology Cardiff,Catherine Moore et al
EPI_ISL_445785,Wales Specialist Virology Centre,Public Health Wales Microbiology Cardiff,Catherine Moore et al
EPI_ISL_445786,Wales Specialist Virology Centre,Public Health Wales Microbiology Cardiff,Catherine Moore et al
EPI_ISL_445788,Wales Specialist Virology Centre,Public Health Wales Microbiology Cardiff,Catherine Moore et al
EPI_ISL_445790,Wales Specialist Virology Centre,Public Health Wales Microbiology Cardiff,Catherine Moore et al
EPI_ISL_445792,Wales Specialist Virology Centre,Public Health Wales Microbiology Cardiff,Catherine Moore et al
EPI_ISL_445793,Wales Specialist Virology Centre,Public Health Wales Microbiology Cardiff,Catherine Moore et al
EPI_ISL_445794,Wales Specialist Virology Centre,Public Health Wales Microbiology Cardiff,Catherine Moore et al
EPI_ISL_445795,Wales Specialist Virology Centre,Public Health Wales Microbiology Cardiff,Catherine Moore et al
EPI_ISL_445797,Wales Specialist Virology Centre,Public Health Wales Microbiology Cardiff,Catherine Moore et al
EPI_ISL_445798,Wales Specialist Virology Centre,Public Health Wales Microbiology Cardiff,Catherine Moore et al
EPI_ISL_445800,Wales Specialist Virology Centre,Public Health Wales Microbiology Cardiff,Catherine Moore et al
EPI_ISL_445802,Wales Specialist Virology Centre,Public Health Wales Microbiology Cardiff,Catherine Moore et al
EPI_ISL_445803,Wales Specialist Virology Centre,Public Health Wales Microbiology Cardiff,Catherine Moore et al
EPI_ISL_445805,Wales Specialist Virology Centre,Public Health Wales Microbiology Cardiff,Catherine Moore et al
EPI_ISL_445807,Wales Specialist Virology Centre,Public Health Wales Microbiology Cardiff,Catherine Moore et al
EPI_ISL_445809,Wales Specialist Virology Centre,Public Health Wales Microbiology Cardiff,Catherine Moore et al
EPI_ISL_445810,Wales Specialist Virology Centre,Public Health Wales Microbiology Cardiff,Catherine Moore et al
EPI_ISL_445811,Wales Specialist Virology Centre,Public Health Wales Microbiology Cardiff,Catherine Moore et al
EPI_ISL_445812,Wales Specialist Virology Centre,Public Health Wales Microbiology Cardiff,Catherine Moore et al
EPI_ISL_445813,Wales Specialist Virology Centre,Public Health Wales Microbiology Cardiff,Catherine Moore et al
EPI_ISL_445815,Wales Specialist Virology Centre,Public Health Wales Microbiology Cardiff,Catherine Moore et al
EPI_ISL_445816,Wales Specialist Virology Centre,Public Health Wales Microbiology Cardiff,Catherine Moore et al
EPI_ISL_445819,Wales Specialist Virology Centre,Public Health Wales Microbiology Cardiff,Catherine Moore et al
EPI_ISL_445820,Wales Specialist Virology Centre,Public Health Wales Microbiology Cardiff,Catherine Moore et al
EPI_ISL_445821,Wales Specialist Virology Centre,Public Health Wales Microbiology Cardiff,Catherine Moore et al
EPI_ISL_445822,Wales Specialist Virology Centre,Public Health Wales Microbiology Cardiff,Catherine Moore et al
EPI_ISL_445823,Wales Specialist Virology Centre,Public Health Wales Microbiology Cardiff,Catherine Moore et al
EPI_ISL_445824,Wales Specialist Virology Centre,Public Health Wales Microbiology Cardiff,Catherine Moore et al
EPI_ISL_445827,Wales Specialist Virology Centre,Public Health Wales Microbiology Cardiff,Catherine Moore et al
EPI_ISL_445828,Wales Specialist Virology Centre,Public Health Wales Microbiology Cardiff,Catherine Moore et al
EPI_ISL_445830,Wales Specialist Virology Centre,Public Health Wales Microbiology Cardiff,Catherine Moore et al
EPI_ISL_445831,Wales Specialist Virology Centre,Public Health Wales Microbiology Cardiff,Catherine Moore et al
EPI_ISL_445832,Wales Specialist Virology Centre,Public Health Wales Microbiology Cardiff,Catherine Moore et al
EPI_ISL_445833,Wales Specialist Virology Centre,Public Health Wales Microbiology Cardiff,Catherine Moore et al
EPI_ISL_445834,Wales Specialist Virology Centre,Public Health Wales Microbiology Cardiff,Catherine Moore et al
EPI_ISL_445836,Wales Specialist Virology Centre,Public Health Wales Microbiology Cardiff,Catherine Moore et al
EPI_ISL_445837,Wales Specialist Virology Centre,Public Health Wales Microbiology Cardiff,Catherine Moore et al
EPI_ISL_445839,Wales Specialist Virology Centre,Public Health Wales Microbiology Cardiff,Catherine Moore et al
EPI_ISL_445841,Wales Specialist Virology Centre,Public Health Wales Microbiology Cardiff,Catherine Moore et al
EPI_ISL_445842,Wales Specialist Virology Centre,Public Health Wales Microbiology Cardiff,Catherine Moore et al
EPI_ISL_445843,Wales Specialist Virology Centre,Public Health Wales Microbiology Cardiff,Catherine Moore et al
EPI_ISL_445846,Wales Specialist Virology Centre,Public Health Wales Microbiology Cardiff,Catherine Moore et al
EPI_ISL_445847,Wales Specialist Virology Centre,Public Health Wales Microbiology Cardiff,Catherine Moore et al
EPI_ISL_445848,Wales Specialist Virology Centre,Public Health Wales Microbiology Cardiff,Catherine Moore et al
EPI_ISL_445849,Wales Specialist Virology Centre,Public Health Wales Microbiology Cardiff,Catherine Moore et al
EPI_ISL_445850,Wales Specialist Virology Centre,Public Health Wales Microbiology Cardiff,Catherine Moore et al
EPI_ISL_445851,Wales Specialist Virology Centre,Public Health Wales Microbiology Cardiff,Catherine Moore et al
EPI_ISL_445855,Wales Specialist Virology Centre,Public Health Wales Microbiology Cardiff,Catherine Moore et al
EPI_ISL_445856,Wales Specialist Virology Centre,Public Health Wales Microbiology Cardiff,Catherine Moore et al
EPI_ISL_445857,Wales Specialist Virology Centre,Public Health Wales Microbiology Cardiff,Catherine Moore et al
EPI_ISL_445858,Wales Specialist Virology Centre,Public Health Wales Microbiology Cardiff,Catherine Moore et al
EPI_ISL_445859,Wales Specialist Virology Centre,Public Health Wales Microbiology Cardiff,Catherine Moore et al
EPI_ISL_445861,Wales Specialist Virology Centre,Public Health Wales Microbiology Cardiff,Catherine Moore et al
EPI_ISL_445862,Wales Specialist Virology Centre,Public Health Wales Microbiology Cardiff,Catherine Moore et al
EPI_ISL_445863,Wales Specialist Virology Centre,Public Health Wales Microbiology Cardiff,Catherine Moore et al
EPI_ISL_445865,Wales Specialist Virology Centre,Public Health Wales Microbiology Cardiff,Catherine Moore et al
EPI_ISL_445866,Wales Specialist Virology Centre,Public Health Wales Microbiology Cardiff,Catherine Moore et al
EPI_ISL_445867,Wales Specialist Virology Centre,Public Health Wales Microbiology Cardiff,Catherine Moore et al
EPI_ISL_445868,Wales Specialist Virology Centre,Public Health Wales Microbiology Cardiff,Catherine Moore et al
EPI_ISL_445869,Wales Specialist Virology Centre,Public Health Wales Microbiology Cardiff,Catherine Moore et al
EPI_ISL_445870,Wales Specialist Virology Centre,Public Health Wales Microbiology Cardiff,Catherine Moore et al
EPI_ISL_445871,Wales Specialist Virology Centre,Public Health Wales Microbiology Cardiff,Catherine Moore et al
EPI_ISL_445872,Wales Specialist Virology Centre,Public Health Wales Microbiology Cardiff,Catherine Moore et al
EPI_ISL_445873,Wales Specialist Virology Centre,Public Health Wales Microbiology Cardiff,Catherine Moore et al
EPI_ISL_445874,Wales Specialist Virology Centre,Public Health Wales Microbiology Cardiff,Catherine Moore et al
EPI_ISL_474261,Originating lab: Wales Specialist Virology Centre Sequencing lab: Pathogen Genomics Unit,COVID-19 Genomics UK (COG-UK) Consortium,Catherine Moore et al
EPI_ISL_474262,Originating lab: Wales Specialist Virology Centre Sequencing lab: Pathogen Genomics Unit,COVID-19 Genomics UK (COG-UK) Consortium,Catherine Moore et al
EPI_ISL_474263,Originating lab: Wales Specialist Virology Centre Sequencing lab: Pathogen Genomics Unit,COVID-19 Genomics UK (COG-UK) Consortium,Catherine Moore et al
EPI_ISL_474264,Originating lab: Wales Specialist Virology Centre Sequencing lab: Pathogen Genomics Unit,COVID-19 Genomics UK (COG-UK) Consortium,Catherine Moore et al
EPI_ISL_474265,Originating lab: Wales Specialist Virology Centre Sequencing lab: Pathogen Genomics Unit,COVID-19 Genomics UK (COG-UK) Consortium,Catherine Moore et al
EPI_ISL_474266,Originating lab: Wales Specialist Virology Centre Sequencing lab: Pathogen Genomics Unit,COVID-19 Genomics UK (COG-UK) Consortium,Catherine Moore et al
EPI_ISL_474267,Originating lab: Wales Specialist Virology Centre Sequencing lab: Pathogen Genomics Unit,COVID-19 Genomics UK (COG-UK) Consortium,Catherine Moore et al
EPI_ISL_474268,Originating lab: Wales Specialist Virology Centre Sequencing lab: Pathogen Genomics Unit,COVID-19 Genomics UK (COG-UK) Consortium,Catherine Moore et al
EPI_ISL_474269,Originating lab: Wales Specialist Virology Centre Sequencing lab: Pathogen Genomics Unit,COVID-19 Genomics UK (COG-UK) Consortium,Catherine Moore et al
EPI_ISL_474271,Originating lab: Wales Specialist Virology Centre Sequencing lab: Pathogen Genomics Unit,COVID-19 Genomics UK (COG-UK) Consortium,Catherine Moore et al
EPI_ISL_474272,Originating lab: Wales Specialist Virology Centre Sequencing lab: Pathogen Genomics Unit,COVID-19 Genomics UK (COG-UK) Consortium,Catherine Moore et al
EPI_ISL_474274,Originating lab: Wales Specialist Virology Centre Sequencing lab: Pathogen Genomics Unit,COVID-19 Genomics UK (COG-UK) Consortium,Catherine Moore et al
EPI_ISL_474275,Originating lab: Wales Specialist Virology Centre Sequencing lab: Pathogen Genomics Unit,COVID-19 Genomics UK (COG-UK) Consortium,Catherine Moore et al
EPI_ISL_474276,Originating lab: Wales Specialist Virology Centre Sequencing lab: Pathogen Genomics Unit,COVID-19 Genomics UK (COG-UK) Consortium,Catherine Moore et al
EPI_ISL_474277,Originating lab: Wales Specialist Virology Centre Sequencing lab: Pathogen Genomics Unit,COVID-19 Genomics UK (COG-UK) Consortium,Catherine Moore et al
EPI_ISL_474278,Originating lab: Wales Specialist Virology Centre Sequencing lab: Pathogen Genomics Unit,COVID-19 Genomics UK (COG-UK) Consortium,Catherine Moore et al
EPI_ISL_474279,Originating lab: Wales Specialist Virology Centre Sequencing lab: Pathogen Genomics Unit,COVID-19 Genomics UK (COG-UK) Consortium,Catherine Moore et al
EPI_ISL_474282,Originating lab: Wales Specialist Virology Centre Sequencing lab: Pathogen Genomics Unit,COVID-19 Genomics UK (COG-UK) Consortium,Catherine Moore et al
EPI_ISL_474284,Originating lab: Wales Specialist Virology Centre Sequencing lab: Pathogen Genomics Unit,COVID-19 Genomics UK (COG-UK) Consortium,Catherine Moore et al
EPI_ISL_474292,Originating lab: Wales Specialist Virology Centre Sequencing lab: Pathogen Genomics Unit,COVID-19 Genomics UK (COG-UK) Consortium,Catherine Moore et al
EPI_ISL_474293,Originating lab: Wales Specialist Virology Centre Sequencing lab: Pathogen Genomics Unit,COVID-19 Genomics UK (COG-UK) Consortium,Catherine Moore et al
EPI_ISL_474294,Originating lab: Wales Specialist Virology Centre Sequencing lab: Pathogen Genomics Unit,COVID-19 Genomics UK (COG-UK) Consortium,Catherine Moore et al
EPI_ISL_474295,Originating lab: Wales Specialist Virology Centre Sequencing lab: Pathogen Genomics Unit,COVID-19 Genomics UK (COG-UK) Consortium,Catherine Moore et al
EPI_ISL_474296,Originating lab: Wales Specialist Virology Centre Sequencing lab: Pathogen Genomics Unit,COVID-19 Genomics UK (COG-UK) Consortium,Catherine Moore et al
EPI_ISL_474297,Originating lab: Wales Specialist Virology Centre Sequencing lab: Pathogen Genomics Unit,COVID-19 Genomics UK (COG-UK) Consortium,Catherine Moore et al
EPI_ISL_474298,Originating lab: Wales Specialist Virology Centre Sequencing lab: Pathogen Genomics Unit,COVID-19 Genomics UK (COG-UK) Consortium,Catherine Moore et al
EPI_ISL_474299,Originating lab: Wales Specialist Virology Centre Sequencing lab: Pathogen Genomics Unit,COVID-19 Genomics UK (COG-UK) Consortium,Catherine Moore et al
EPI_ISL_474300,Originating lab: Wales Specialist Virology Centre Sequencing lab: Pathogen Genomics Unit,COVID-19 Genomics UK (COG-UK) Consortium,Catherine Moore et al
EPI_ISL_474301,Originating lab: Wales Specialist Virology Centre Sequencing lab: Pathogen Genomics Unit,COVID-19 Genomics UK (COG-UK) Consortium,Catherine Moore et al
EPI_ISL_474303,Originating lab: Wales Specialist Virology Centre Sequencing lab: Pathogen Genomics Unit,COVID-19 Genomics UK (COG-UK) Consortium,Catherine Moore et al
EPI_ISL_474304,Originating lab: Wales Specialist Virology Centre Sequencing lab: Pathogen Genomics Unit,COVID-19 Genomics UK (COG-UK) Consortium,Catherine Moore et al
EPI_ISL_474305,Originating lab: Wales Specialist Virology Centre Sequencing lab: Pathogen Genomics Unit,COVID-19 Genomics UK (COG-UK) Consortium,Catherine Moore et al
EPI_ISL_474307,Originating lab: Wales Specialist Virology Centre Sequencing lab: Pathogen Genomics Unit,COVID-19 Genomics UK (COG-UK) Consortium,Catherine Moore et al
EPI_ISL_474308,Originating lab: Wales Specialist Virology Centre Sequencing lab: Pathogen Genomics Unit,COVID-19 Genomics UK (COG-UK) Consortium,Catherine Moore et al
EPI_ISL_445875,Wales Specialist Virology Centre,Public Health Wales Microbiology Cardiff,Catherine Moore et al
EPI_ISL_445876,Wales Specialist Virology Centre,Public Health Wales Microbiology Cardiff,Catherine Moore et al
EPI_ISL_445877,Wales Specialist Virology Centre,Public Health Wales Microbiology Cardiff,Catherine Moore et al
EPI_ISL_445878,Wales Specialist Virology Centre,Public Health Wales Microbiology Cardiff,Catherine Moore et al
EPI_ISL_445879,Wales Specialist Virology Centre,Public Health Wales Microbiology Cardiff,Catherine Moore et al
EPI_ISL_445881,Wales Specialist Virology Centre,Public Health Wales Microbiology Cardiff,Catherine Moore et al
EPI_ISL_445885,Wales Specialist Virology Centre,Public Health Wales Microbiology Cardiff,Catherine Moore et al
EPI_ISL_445887,Wales Specialist Virology Centre,Public Health Wales Microbiology Cardiff,Catherine Moore et al
EPI_ISL_445889,Wales Specialist Virology Centre,Public Health Wales Microbiology Cardiff,Catherine Moore et al
EPI_ISL_445892,Wales Specialist Virology Centre,Public Health Wales Microbiology Cardiff,Catherine Moore et al
EPI_ISL_445895,Wales Specialist Virology Centre,Public Health Wales Microbiology Cardiff,Catherine Moore et al
EPI_ISL_445897,Wales Specialist Virology Centre,Public Health Wales Microbiology Cardiff,Catherine Moore et al
EPI_ISL_445898,Wales Specialist Virology Centre,Public Health Wales Microbiology Cardiff,Catherine Moore et al
EPI_ISL_445900,Wales Specialist Virology Centre,Public Health Wales Microbiology Cardiff,Catherine Moore et al
EPI_ISL_445901,Wales Specialist Virology Centre,Public Health Wales Microbiology Cardiff,Catherine Moore et al
EPI_ISL_445902,Wales Specialist Virology Centre,Public Health Wales Microbiology Cardiff,Catherine Moore et al
EPI_ISL_445903,Wales Specialist Virology Centre,Public Health Wales Microbiology Cardiff,Catherine Moore et al
EPI_ISL_445904,Wales Specialist Virology Centre,Public Health Wales Microbiology Cardiff,Catherine Moore et al
EPI_ISL_445905,Wales Specialist Virology Centre,Public Health Wales Microbiology Cardiff,Catherine Moore et al
EPI_ISL_445906,Wales Specialist Virology Centre,Public Health Wales Microbiology Cardiff,Catherine Moore et al
EPI_ISL_445907,Wales Specialist Virology Centre,Public Health Wales Microbiology Cardiff,Catherine Moore et al
EPI_ISL_445908,Wales Specialist Virology Centre,Public Health Wales Microbiology Cardiff,Catherine Moore et al
EPI_ISL_445909,Wales Specialist Virology Centre,Public Health Wales Microbiology Cardiff,Catherine Moore et al
EPI_ISL_445910,Wales Specialist Virology Centre,Public Health Wales Microbiology Cardiff,Catherine Moore et al
EPI_ISL_445911,Wales Specialist Virology Centre,Public Health Wales Microbiology Cardiff,Catherine Moore et al
EPI_ISL_445913,Wales Specialist Virology Centre,Public Health Wales Microbiology Cardiff,Catherine Moore et al
EPI_ISL_445915,Wales Specialist Virology Centre,Public Health Wales Microbiology Cardiff,Catherine Moore et al
EPI_ISL_445916,Wales Specialist Virology Centre,Public Health Wales Microbiology Cardiff,Catherine Moore et al
EPI_ISL_445917,Wales Specialist Virology Centre,Public Health Wales Microbiology Cardiff,Catherine Moore et al
EPI_ISL_445918,Wales Specialist Virology Centre,Public Health Wales Microbiology Cardiff,Catherine Moore et al
EPI_ISL_445919,Wales Specialist Virology Centre,Public Health Wales Microbiology Cardiff,Catherine Moore et al
EPI_ISL_474310,Originating lab: Wales Specialist Virology Centre Sequencing lab: Pathogen Genomics Unit,COVID-19 Genomics UK (COG-UK) Consortium,Catherine Moore et al
EPI_ISL_445920,Wales Specialist Virology Centre,Public Health Wales Microbiology Cardiff,Catherine Moore et al
EPI_ISL_445921,Wales Specialist Virology Centre,Public Health Wales Microbiology Cardiff,Catherine Moore et al
EPI_ISL_474312,Originating lab: Wales Specialist Virology Centre Sequencing lab: Pathogen Genomics Unit,COVID-19 Genomics UK (COG-UK) Consortium,Catherine Moore et al
EPI_ISL_474313,Originating lab: Wales Specialist Virology Centre Sequencing lab: Pathogen Genomics Unit,COVID-19 Genomics UK (COG-UK) Consortium,Catherine Moore et al
EPI_ISL_445922,Wales Specialist Virology Centre,Public Health Wales Microbiology Cardiff,Catherine Moore et al
EPI_ISL_445923,Wales Specialist Virology Centre,Public Health Wales Microbiology Cardiff,Catherine Moore et al
EPI_ISL_445924,Wales Specialist Virology Centre,Public Health Wales Microbiology Cardiff,Catherine Moore et al
EPI_ISL_445925,Wales Specialist Virology Centre,Public Health Wales Microbiology Cardiff,Catherine Moore et al
EPI_ISL_445926,Wales Specialist Virology Centre,Public Health Wales Microbiology Cardiff,Catherine Moore et al
EPI_ISL_445927,Wales Specialist Virology Centre,Public Health Wales Microbiology Cardiff,Catherine Moore et al
EPI_ISL_445928,Wales Specialist Virology Centre,Public Health Wales Microbiology Cardiff,Catherine Moore et al
EPI_ISL_445931,Wales Specialist Virology Centre,Public Health Wales Microbiology Cardiff,Catherine Moore et al
EPI_ISL_474314,Originating lab: Wales Specialist Virology Centre Sequencing lab: Pathogen Genomics Unit,COVID-19 Genomics UK (COG-UK) Consortium,Catherine Moore et al
EPI_ISL_445932,Wales Specialist Virology Centre,Public Health Wales Microbiology Cardiff,Catherine Moore et al
EPI_ISL_445934,Wales Specialist Virology Centre,Public Health Wales Microbiology Cardiff,Catherine Moore et al
EPI_ISL_445938,Wales Specialist Virology Centre,Public Health Wales Microbiology Cardiff,Catherine Moore et al
EPI_ISL_445939,Wales Specialist Virology Centre,Public Health Wales Microbiology Cardiff,Catherine Moore et al
EPI_ISL_445941,Wales Specialist Virology Centre,Public Health Wales Microbiology Cardiff,Catherine Moore et al
EPI_ISL_445942,Wales Specialist Virology Centre,Public Health Wales Microbiology Cardiff,Catherine Moore et al
EPI_ISL_445943,Wales Specialist Virology Centre,Public Health Wales Microbiology Cardiff,Catherine Moore et al
EPI_ISL_445944,Wales Specialist Virology Centre,Public Health Wales Microbiology Cardiff,Catherine Moore et al
EPI_ISL_445945,Wales Specialist Virology Centre,Public Health Wales Microbiology Cardiff,Catherine Moore et al
EPI_ISL_445946,Wales Specialist Virology Centre,Public Health Wales Microbiology Cardiff,Catherine Moore et al
EPI_ISL_445948,Wales Specialist Virology Centre,Public Health Wales Microbiology Cardiff,Catherine Moore et al
EPI_ISL_445950,Wales Specialist Virology Centre,Public Health Wales Microbiology Cardiff,Catherine Moore et al
EPI_ISL_445951,Wales Specialist Virology Centre,Public Health Wales Microbiology Cardiff,Catherine Moore et al
EPI_ISL_445952,Wales Specialist Virology Centre,Public Health Wales Microbiology Cardiff,Catherine Moore et al
EPI_ISL_445953,Wales Specialist Virology Centre,Public Health Wales Microbiology Cardiff,Catherine Moore et al
EPI_ISL_445954,Wales Specialist Virology Centre,Public Health Wales Microbiology Cardiff,Catherine Moore et al
EPI_ISL_445955,Wales Specialist Virology Centre,Public Health Wales Microbiology Cardiff,Catherine Moore et al
EPI_ISL_445960,Wales Specialist Virology Centre,Public Health Wales Microbiology Cardiff,Catherine Moore et al
EPI_ISL_445962,Wales Specialist Virology Centre,Public Health Wales Microbiology Cardiff,Catherine Moore et al
EPI_ISL_445963,Wales Specialist Virology Centre,Public Health Wales Microbiology Cardiff,Catherine Moore et al
EPI_ISL_445964,Wales Specialist Virology Centre,Public Health Wales Microbiology Cardiff,Catherine Moore et al
EPI_ISL_445965,Wales Specialist Virology Centre,Public Health Wales Microbiology Cardiff,Catherine Moore et al
EPI_ISL_445968,Wales Specialist Virology Centre,Public Health Wales Microbiology Cardiff,Catherine Moore et al
EPI_ISL_445969,Wales Specialist Virology Centre,Public Health Wales Microbiology Cardiff,Catherine Moore et al
EPI_ISL_445970,Wales Specialist Virology Centre,Public Health Wales Microbiology Cardiff,Catherine Moore et al
EPI_ISL_445971,Wales Specialist Virology Centre,Public Health Wales Microbiology Cardiff,Catherine Moore et al
EPI_ISL_445972,Wales Specialist Virology Centre,Public Health Wales Microbiology Cardiff,Catherine Moore et al
EPI_ISL_445973,Wales Specialist Virology Centre,Public Health Wales Microbiology Cardiff,Catherine Moore et al
EPI_ISL_445974,Wales Specialist Virology Centre,Public Health Wales Microbiology Cardiff,Catherine Moore et al
EPI_ISL_445975,Wales Specialist Virology Centre,Public Health Wales Microbiology Cardiff,Catherine Moore et al
EPI_ISL_445976,Wales Specialist Virology Centre,Public Health Wales Microbiology Cardiff,Catherine Moore et al
EPI_ISL_445977,Wales Specialist Virology Centre,Public Health Wales Microbiology Cardiff,Catherine Moore et al
EPI_ISL_445978,Wales Specialist Virology Centre,Public Health Wales Microbiology Cardiff,Catherine Moore et al
EPI_ISL_445979,Wales Specialist Virology Centre,Public Health Wales Microbiology Cardiff,Catherine Moore et al
EPI_ISL_445980,Wales Specialist Virology Centre,Public Health Wales Microbiology Cardiff,Catherine Moore et al
EPI_ISL_445982,Wales Specialist Virology Centre,Public Health Wales Microbiology Cardiff,Catherine Moore et al
EPI_ISL_445983,Wales Specialist Virology Centre,Public Health Wales Microbiology Cardiff,Catherine Moore et al
EPI_ISL_445984,Wales Specialist Virology Centre,Public Health Wales Microbiology Cardiff,Catherine Moore et al
EPI_ISL_445985,Wales Specialist Virology Centre,Public Health Wales Microbiology Cardiff,Catherine Moore et al
EPI_ISL_445986,Wales Specialist Virology Centre,Public Health Wales Microbiology Cardiff,Catherine Moore et al
EPI_ISL_445987,Wales Specialist Virology Centre,Public Health Wales Microbiology Cardiff,Catherine Moore et al
EPI_ISL_445988,Wales Specialist Virology Centre,Public Health Wales Microbiology Cardiff,Catherine Moore et al
EPI_ISL_445990,Wales Specialist Virology Centre,Public Health Wales Microbiology Cardiff,Catherine Moore et al
EPI_ISL_445993,Wales Specialist Virology Centre,Public Health Wales Microbiology Cardiff,Catherine Moore et al
EPI_ISL_445994,Wales Specialist Virology Centre,Public Health Wales Microbiology Cardiff,Catherine Moore et al
EPI_ISL_445995,Wales Specialist Virology Centre,Public Health Wales Microbiology Cardiff,Catherine Moore et al
EPI_ISL_474316,Originating lab: Wales Specialist Virology Centre Sequencing lab: Pathogen Genomics Unit,COVID-19 Genomics UK (COG-UK) Consortium,Catherine Moore et al
EPI_ISL_474317,Originating lab: Wales Specialist Virology Centre Sequencing lab: Pathogen Genomics Unit,COVID-19 Genomics UK (COG-UK) Consortium,Catherine Moore et al
EPI_ISL_445996,Wales Specialist Virology Centre,Public Health Wales Microbiology Cardiff,Catherine Moore et al
EPI_ISL_445997,Wales Specialist Virology Centre,Public Health Wales Microbiology Cardiff,Catherine Moore et al
EPI_ISL_445999,Wales Specialist Virology Centre,Public Health Wales Microbiology Cardiff,Catherine Moore et al
EPI_ISL_446000,Wales Specialist Virology Centre,Public Health Wales Microbiology Cardiff,Catherine Moore et al
EPI_ISL_446002,Wales Specialist Virology Centre,Public Health Wales Microbiology Cardiff,Catherine Moore et al
EPI_ISL_446004,Wales Specialist Virology Centre,Public Health Wales Microbiology Cardiff,Catherine Moore et al
EPI_ISL_446005,Wales Specialist Virology Centre,Public Health Wales Microbiology Cardiff,Catherine Moore et al
EPI_ISL_446006,Wales Specialist Virology Centre,Public Health Wales Microbiology Cardiff,Catherine Moore et al
EPI_ISL_446007,Wales Specialist Virology Centre,Public Health Wales Microbiology Cardiff,Catherine Moore et al
EPI_ISL_446008,Wales Specialist Virology Centre,Public Health Wales Microbiology Cardiff,Catherine Moore et al
EPI_ISL_446011,Wales Specialist Virology Centre,Public Health Wales Microbiology Cardiff,Catherine Moore et al
EPI_ISL_446012,Wales Specialist Virology Centre,Public Health Wales Microbiology Cardiff,Catherine Moore et al
EPI_ISL_446013,Wales Specialist Virology Centre,Public Health Wales Microbiology Cardiff,Catherine Moore et al
EPI_ISL_446014,Wales Specialist Virology Centre,Public Health Wales Microbiology Cardiff,Catherine Moore et al
EPI_ISL_446015,Wales Specialist Virology Centre,Public Health Wales Microbiology Cardiff,Catherine Moore et al
EPI_ISL_446016,Wales Specialist Virology Centre,Public Health Wales Microbiology Cardiff,Catherine Moore et al
EPI_ISL_446017,Wales Specialist Virology Centre,Public Health Wales Microbiology Cardiff,Catherine Moore et al
EPI_ISL_446018,Wales Specialist Virology Centre,Public Health Wales Microbiology Cardiff,Catherine Moore et al
EPI_ISL_446024,Wales Specialist Virology Centre,Public Health Wales Microbiology Cardiff,Catherine Moore et al
EPI_ISL_446025,Wales Specialist Virology Centre,Public Health Wales Microbiology Cardiff,Catherine Moore et al
EPI_ISL_446026,Wales Specialist Virology Centre,Public Health Wales Microbiology Cardiff,Catherine Moore et al
EPI_ISL_446027,Wales Specialist Virology Centre,Public Health Wales Microbiology Cardiff,Catherine Moore et al
EPI_ISL_446028,Wales Specialist Virology Centre,Public Health Wales Microbiology Cardiff,Catherine Moore et al
EPI_ISL_446029,Wales Specialist Virology Centre,Public Health Wales Microbiology Cardiff,Catherine Moore et al
EPI_ISL_446030,Wales Specialist Virology Centre,Public Health Wales Microbiology Cardiff,Catherine Moore et al
EPI_ISL_446031,Wales Specialist Virology Centre,Public Health Wales Microbiology Cardiff,Catherine Moore et al
EPI_ISL_446032,Wales Specialist Virology Centre,Public Health Wales Microbiology Cardiff,Catherine Moore et al
EPI_ISL_446033,Wales Specialist Virology Centre,Public Health Wales Microbiology Cardiff,Catherine Moore et al
EPI_ISL_446034,Wales Specialist Virology Centre,Public Health Wales Microbiology Cardiff,Catherine Moore et al
EPI_ISL_446035,Wales Specialist Virology Centre,Public Health Wales Microbiology Cardiff,Catherine Moore et al
EPI_ISL_474318,Originating lab: Wales Specialist Virology Centre Sequencing lab: Pathogen Genomics Unit,COVID-19 Genomics UK (COG-UK) Consortium,Catherine Moore et al
EPI_ISL_446036,Wales Specialist Virology Centre,Public Health Wales Microbiology Cardiff,Catherine Moore et al
EPI_ISL_446037,Wales Specialist Virology Centre,Public Health Wales Microbiology Cardiff,Catherine Moore et al
EPI_ISL_446038,Wales Specialist Virology Centre,Public Health Wales Microbiology Cardiff,Catherine Moore et al
EPI_ISL_446039,Wales Specialist Virology Centre,Public Health Wales Microbiology Cardiff,Catherine Moore et al
EPI_ISL_446040,Wales Specialist Virology Centre,Public Health Wales Microbiology Cardiff,Catherine Moore et al
EPI_ISL_446041,Wales Specialist Virology Centre,Public Health Wales Microbiology Cardiff,Catherine Moore et al
EPI_ISL_446042,Wales Specialist Virology Centre,Public Health Wales Microbiology Cardiff,Catherine Moore et al
EPI_ISL_446043,Wales Specialist Virology Centre,Public Health Wales Microbiology Cardiff,Catherine Moore et al
EPI_ISL_446044,Wales Specialist Virology Centre,Public Health Wales Microbiology Cardiff,Catherine Moore et al
EPI_ISL_446045,Wales Specialist Virology Centre,Public Health Wales Microbiology Cardiff,Catherine Moore et al
EPI_ISL_474319,Originating lab: Wales Specialist Virology Centre Sequencing lab: Pathogen Genomics Unit,COVID-19 Genomics UK (COG-UK) Consortium,Catherine Moore et al
EPI_ISL_446046,Wales Specialist Virology Centre,Public Health Wales Microbiology Cardiff,Catherine Moore et al
EPI_ISL_446047,Wales Specialist Virology Centre,Public Health Wales Microbiology Cardiff,Catherine Moore et al
EPI_ISL_446048,Wales Specialist Virology Centre,Public Health Wales Microbiology Cardiff,Catherine Moore et al
EPI_ISL_446049,Wales Specialist Virology Centre,Public Health Wales Microbiology Cardiff,Catherine Moore et al
EPI_ISL_446050,Wales Specialist Virology Centre,Public Health Wales Microbiology Cardiff,Catherine Moore et al
EPI_ISL_446051,Wales Specialist Virology Centre,Public Health Wales Microbiology Cardiff,Catherine Moore et al
EPI_ISL_446052,Wales Specialist Virology Centre,Public Health Wales Microbiology Cardiff,Catherine Moore et al
EPI_ISL_446053,Wales Specialist Virology Centre,Public Health Wales Microbiology Cardiff,Catherine Moore et al
EPI_ISL_446054,Wales Specialist Virology Centre,Public Health Wales Microbiology Cardiff,Catherine Moore et al
EPI_ISL_446055,Wales Specialist Virology Centre,Public Health Wales Microbiology Cardiff,Catherine Moore et al
EPI_ISL_446056,Wales Specialist Virology Centre,Public Health Wales Microbiology Cardiff,Catherine Moore et al
EPI_ISL_446057,Wales Specialist Virology Centre,Public Health Wales Microbiology Cardiff,Catherine Moore et al
EPI_ISL_446058,Wales Specialist Virology Centre,Public Health Wales Microbiology Cardiff,Catherine Moore et al
EPI_ISL_446059,Wales Specialist Virology Centre,Public Health Wales Microbiology Cardiff,Catherine Moore et al
EPI_ISL_446060,Wales Specialist Virology Centre,Public Health Wales Microbiology Cardiff,Catherine Moore et al
EPI_ISL_446061,Wales Specialist Virology Centre,Public Health Wales Microbiology Cardiff,Catherine Moore et al
EPI_ISL_446062,Wales Specialist Virology Centre,Public Health Wales Microbiology Cardiff,Catherine Moore et al
EPI_ISL_446063,Wales Specialist Virology Centre,Public Health Wales Microbiology Cardiff,Catherine Moore et al
EPI_ISL_446064,Wales Specialist Virology Centre,Public Health Wales Microbiology Cardiff,Catherine Moore et al
EPI_ISL_446065,Wales Specialist Virology Centre,Public Health Wales Microbiology Cardiff,Catherine Moore et al
EPI_ISL_446066,Wales Specialist Virology Centre,Public Health Wales Microbiology Cardiff,Catherine Moore et al
EPI_ISL_446067,Wales Specialist Virology Centre,Public Health Wales Microbiology Cardiff,Catherine Moore et al
EPI_ISL_446068,Wales Specialist Virology Centre,Public Health Wales Microbiology Cardiff,Catherine Moore et al
EPI_ISL_446069,Wales Specialist Virology Centre,Public Health Wales Microbiology Cardiff,Catherine Moore et al
EPI_ISL_446070,Wales Specialist Virology Centre,Public Health Wales Microbiology Cardiff,Catherine Moore et al
EPI_ISL_446071,Wales Specialist Virology Centre,Public Health Wales Microbiology Cardiff,Catherine Moore et al
EPI_ISL_446072,Wales Specialist Virology Centre,Public Health Wales Microbiology Cardiff,Catherine Moore et al
EPI_ISL_446073,Wales Specialist Virology Centre,Public Health Wales Microbiology Cardiff,Catherine Moore et al
EPI_ISL_446074,Wales Specialist Virology Centre,Public Health Wales Microbiology Cardiff,Catherine Moore et al
EPI_ISL_446075,Wales Specialist Virology Centre,Public Health Wales Microbiology Cardiff,Catherine Moore et al
EPI_ISL_446076,Wales Specialist Virology Centre,Public Health Wales Microbiology Cardiff,Catherine Moore et al
EPI_ISL_446077,Wales Specialist Virology Centre,Public Health Wales Microbiology Cardiff,Catherine Moore et al
EPI_ISL_446078,Wales Specialist Virology Centre,Public Health Wales Microbiology Cardiff,Catherine Moore et al
EPI_ISL_446079,Wales Specialist Virology Centre,Public Health Wales Microbiology Cardiff,Catherine Moore et al
EPI_ISL_446080,Wales Specialist Virology Centre,Public Health Wales Microbiology Cardiff,Catherine Moore et al
EPI_ISL_446081,Wales Specialist Virology Centre,Public Health Wales Microbiology Cardiff,Catherine Moore et al
EPI_ISL_446082,Wales Specialist Virology Centre,Public Health Wales Microbiology Cardiff,Catherine Moore et al
EPI_ISL_446083,Wales Specialist Virology Centre,Public Health Wales Microbiology Cardiff,Catherine Moore et al
EPI_ISL_446084,Wales Specialist Virology Centre,Public Health Wales Microbiology Cardiff,Catherine Moore et al
EPI_ISL_446085,Wales Specialist Virology Centre,Public Health Wales Microbiology Cardiff,Catherine Moore et al
EPI_ISL_446086,Wales Specialist Virology Centre,Public Health Wales Microbiology Cardiff,Catherine Moore et al
EPI_ISL_446087,Wales Specialist Virology Centre,Public Health Wales Microbiology Cardiff,Catherine Moore et al
EPI_ISL_446088,Wales Specialist Virology Centre,Public Health Wales Microbiology Cardiff,Catherine Moore et al
EPI_ISL_474320,Originating lab: Wales Specialist Virology Centre Sequencing lab: Pathogen Genomics Unit,COVID-19 Genomics UK (COG-UK) Consortium,Catherine Moore et al
EPI_ISL_446089,Wales Specialist Virology Centre,Public Health Wales Microbiology Cardiff,Catherine Moore et al
EPI_ISL_446090,Wales Specialist Virology Centre,Public Health Wales Microbiology Cardiff,Catherine Moore et al
EPI_ISL_446091,Wales Specialist Virology Centre,Public Health Wales Microbiology Cardiff,Catherine Moore et al
EPI_ISL_446092,Wales Specialist Virology Centre,Public Health Wales Microbiology Cardiff,Catherine Moore et al
EPI_ISL_446093,Wales Specialist Virology Centre,Public Health Wales Microbiology Cardiff,Catherine Moore et al
EPI_ISL_446094,Wales Specialist Virology Centre,Public Health Wales Microbiology Cardiff,Catherine Moore et al
EPI_ISL_446095,Wales Specialist Virology Centre,Public Health Wales Microbiology Cardiff,Catherine Moore et al
EPI_ISL_446096,Wales Specialist Virology Centre,Public Health Wales Microbiology Cardiff,Catherine Moore et al
EPI_ISL_446097,Wales Specialist Virology Centre,Public Health Wales Microbiology Cardiff,Catherine Moore et al
EPI_ISL_446098,Wales Specialist Virology Centre,Public Health Wales Microbiology Cardiff,Catherine Moore et al
EPI_ISL_446099,Wales Specialist Virology Centre,Public Health Wales Microbiology Cardiff,Catherine Moore et al
EPI_ISL_446100,Wales Specialist Virology Centre,Public Health Wales Microbiology Cardiff,Catherine Moore et al
EPI_ISL_446101,Wales Specialist Virology Centre,Public Health Wales Microbiology Cardiff,Catherine Moore et al
EPI_ISL_446102,Wales Specialist Virology Centre,Public Health Wales Microbiology Cardiff,Catherine Moore et al
EPI_ISL_446103,Wales Specialist Virology Centre,Public Health Wales Microbiology Cardiff,Catherine Moore et al
EPI_ISL_446104,Wales Specialist Virology Centre,Public Health Wales Microbiology Cardiff,Catherine Moore et al
EPI_ISL_446105,Wales Specialist Virology Centre,Public Health Wales Microbiology Cardiff,Catherine Moore et al
EPI_ISL_446106,Wales Specialist Virology Centre,Public Health Wales Microbiology Cardiff,Catherine Moore et al
EPI_ISL_446107,Wales Specialist Virology Centre,Public Health Wales Microbiology Cardiff,Catherine Moore et al
EPI_ISL_446108,Wales Specialist Virology Centre,Public Health Wales Microbiology Cardiff,Catherine Moore et al
EPI_ISL_446109,Wales Specialist Virology Centre,Public Health Wales Microbiology Cardiff,Catherine Moore et al
EPI_ISL_446110,Wales Specialist Virology Centre,Public Health Wales Microbiology Cardiff,Catherine Moore et al
EPI_ISL_446111,Wales Specialist Virology Centre,Public Health Wales Microbiology Cardiff,Catherine Moore et al
EPI_ISL_446112,Wales Specialist Virology Centre,Public Health Wales Microbiology Cardiff,Catherine Moore et al
EPI_ISL_446113,Wales Specialist Virology Centre,Public Health Wales Microbiology Cardiff,Catherine Moore et al
EPI_ISL_446114,Wales Specialist Virology Centre,Public Health Wales Microbiology Cardiff,Catherine Moore et al
EPI_ISL_446115,Wales Specialist Virology Centre,Public Health Wales Microbiology Cardiff,Catherine Moore et al
EPI_ISL_446116,Wales Specialist Virology Centre,Public Health Wales Microbiology Cardiff,Catherine Moore et al
EPI_ISL_446117,Wales Specialist Virology Centre,Public Health Wales Microbiology Cardiff,Catherine Moore et al
EPI_ISL_446118,Wales Specialist Virology Centre,Public Health Wales Microbiology Cardiff,Catherine Moore et al
EPI_ISL_446119,Wales Specialist Virology Centre,Public Health Wales Microbiology Cardiff,Catherine Moore et al
EPI_ISL_446120,Wales Specialist Virology Centre,Public Health Wales Microbiology Cardiff,Catherine Moore et al
EPI_ISL_446121,Wales Specialist Virology Centre,Public Health Wales Microbiology Cardiff,Catherine Moore et al
EPI_ISL_446122,Wales Specialist Virology Centre,Public Health Wales Microbiology Cardiff,Catherine Moore et al
EPI_ISL_446123,Wales Specialist Virology Centre,Public Health Wales Microbiology Cardiff,Catherine Moore et al
EPI_ISL_446124,Wales Specialist Virology Centre,Public Health Wales Microbiology Cardiff,Catherine Moore et al
EPI_ISL_446125,Wales Specialist Virology Centre,Public Health Wales Microbiology Cardiff,Catherine Moore et al
EPI_ISL_446126,Wales Specialist Virology Centre,Public Health Wales Microbiology Cardiff,Catherine Moore et al
EPI_ISL_446127,Wales Specialist Virology Centre,Public Health Wales Microbiology Cardiff,Catherine Moore et al
EPI_ISL_446128,Wales Specialist Virology Centre,Public Health Wales Microbiology Cardiff,Catherine Moore et al
EPI_ISL_446129,Wales Specialist Virology Centre,Public Health Wales Microbiology Cardiff,Catherine Moore et al
EPI_ISL_446130,Wales Specialist Virology Centre,Public Health Wales Microbiology Cardiff,Catherine Moore et al
EPI_ISL_446131,Wales Specialist Virology Centre,Public Health Wales Microbiology Cardiff,Catherine Moore et al
EPI_ISL_446132,Wales Specialist Virology Centre,Public Health Wales Microbiology Cardiff,Catherine Moore et al
EPI_ISL_446133,Wales Specialist Virology Centre,Public Health Wales Microbiology Cardiff,Catherine Moore et al
EPI_ISL_446134,Wales Specialist Virology Centre,Public Health Wales Microbiology Cardiff,Catherine Moore et al
EPI_ISL_446135,Wales Specialist Virology Centre,Public Health Wales Microbiology Cardiff,Catherine Moore et al
EPI_ISL_446136,Wales Specialist Virology Centre,Public Health Wales Microbiology Cardiff,Catherine Moore et al
EPI_ISL_446137,Wales Specialist Virology Centre,Public Health Wales Microbiology Cardiff,Catherine Moore et al
EPI_ISL_446138,Wales Specialist Virology Centre,Public Health Wales Microbiology Cardiff,Catherine Moore et al
EPI_ISL_446139,Wales Specialist Virology Centre,Public Health Wales Microbiology Cardiff,Catherine Moore et al
EPI_ISL_446140,Wales Specialist Virology Centre,Public Health Wales Microbiology Cardiff,Catherine Moore et al
EPI_ISL_446141,Wales Specialist Virology Centre,Public Health Wales Microbiology Cardiff,Catherine Moore et al
EPI_ISL_446142,Wales Specialist Virology Centre,Public Health Wales Microbiology Cardiff,Catherine Moore et al
EPI_ISL_446143,Wales Specialist Virology Centre,Public Health Wales Microbiology Cardiff,Catherine Moore et al
EPI_ISL_446144,Wales Specialist Virology Centre,Public Health Wales Microbiology Cardiff,Catherine Moore et al
EPI_ISL_446145,Wales Specialist Virology Centre,Public Health Wales Microbiology Cardiff,Catherine Moore et al
EPI_ISL_446146,Wales Specialist Virology Centre,Public Health Wales Microbiology Cardiff,Catherine Moore et al
EPI_ISL_446147,Wales Specialist Virology Centre,Public Health Wales Microbiology Cardiff,Catherine Moore et al
EPI_ISL_446148,Wales Specialist Virology Centre,Public Health Wales Microbiology Cardiff,Catherine Moore et al
EPI_ISL_446149,Wales Specialist Virology Centre,Public Health Wales Microbiology Cardiff,Catherine Moore et al
EPI_ISL_446150,Wales Specialist Virology Centre,Public Health Wales Microbiology Cardiff,Catherine Moore et al
EPI_ISL_446151,Wales Specialist Virology Centre,Public Health Wales Microbiology Cardiff,Catherine Moore et al
EPI_ISL_446152,Wales Specialist Virology Centre,Public Health Wales Microbiology Cardiff,Catherine Moore et al
EPI_ISL_446153,Wales Specialist Virology Centre,Public Health Wales Microbiology Cardiff,Catherine Moore et al
EPI_ISL_446154,Wales Specialist Virology Centre,Public Health Wales Microbiology Cardiff,Catherine Moore et al
EPI_ISL_446155,Wales Specialist Virology Centre,Public Health Wales Microbiology Cardiff,Catherine Moore et al
EPI_ISL_446156,Wales Specialist Virology Centre,Public Health Wales Microbiology Cardiff,Catherine Moore et al
EPI_ISL_446157,Wales Specialist Virology Centre,Public Health Wales Microbiology Cardiff,Catherine Moore et al
EPI_ISL_446158,Wales Specialist Virology Centre,Public Health Wales Microbiology Cardiff,Catherine Moore et al
EPI_ISL_446159,Wales Specialist Virology Centre,Public Health Wales Microbiology Cardiff,Catherine Moore et al
EPI_ISL_446160,Wales Specialist Virology Centre,Public Health Wales Microbiology Cardiff,Catherine Moore et al
EPI_ISL_446161,Wales Specialist Virology Centre,Public Health Wales Microbiology Cardiff,Catherine Moore et al
EPI_ISL_446162,Wales Specialist Virology Centre,Public Health Wales Microbiology Cardiff,Catherine Moore et al
EPI_ISL_446163,Wales Specialist Virology Centre,Public Health Wales Microbiology Cardiff,Catherine Moore et al
EPI_ISL_446164,Wales Specialist Virology Centre,Public Health Wales Microbiology Cardiff,Catherine Moore et al
EPI_ISL_446165,Wales Specialist Virology Centre,Public Health Wales Microbiology Cardiff,Catherine Moore et al
EPI_ISL_446166,Wales Specialist Virology Centre,Public Health Wales Microbiology Cardiff,Catherine Moore et al
EPI_ISL_446167,Wales Specialist Virology Centre,Public Health Wales Microbiology Cardiff,Catherine Moore et al
EPI_ISL_446168,Wales Specialist Virology Centre,Public Health Wales Microbiology Cardiff,Catherine Moore et al
EPI_ISL_446169,Wales Specialist Virology Centre,Public Health Wales Microbiology Cardiff,Catherine Moore et al
EPI_ISL_446170,Wales Specialist Virology Centre,Public Health Wales Microbiology Cardiff,Catherine Moore et al
EPI_ISL_446171,Wales Specialist Virology Centre,Public Health Wales Microbiology Cardiff,Catherine Moore et al
EPI_ISL_446172,Wales Specialist Virology Centre,Public Health Wales Microbiology Cardiff,Catherine Moore et al
EPI_ISL_446173,Wales Specialist Virology Centre,Public Health Wales Microbiology Cardiff,Catherine Moore et al
EPI_ISL_446174,Wales Specialist Virology Centre,Public Health Wales Microbiology Cardiff,Catherine Moore et al
EPI_ISL_446175,Wales Specialist Virology Centre,Public Health Wales Microbiology Cardiff,Catherine Moore et al
EPI_ISL_446176,Wales Specialist Virology Centre,Public Health Wales Microbiology Cardiff,Catherine Moore et al
EPI_ISL_446177,Wales Specialist Virology Centre,Public Health Wales Microbiology Cardiff,Catherine Moore et al
EPI_ISL_446178,Wales Specialist Virology Centre,Public Health Wales Microbiology Cardiff,Catherine Moore et al
EPI_ISL_446179,Wales Specialist Virology Centre,Public Health Wales Microbiology Cardiff,Catherine Moore et al
EPI_ISL_446181,Wales Specialist Virology Centre,Public Health Wales Microbiology Cardiff,Catherine Moore et al
EPI_ISL_446182,Wales Specialist Virology Centre,Public Health Wales Microbiology Cardiff,Catherine Moore et al
EPI_ISL_446183,Wales Specialist Virology Centre,Public Health Wales Microbiology Cardiff,Catherine Moore et al
EPI_ISL_446184,Wales Specialist Virology Centre,Public Health Wales Microbiology Cardiff,Catherine Moore et al
EPI_ISL_446185,Wales Specialist Virology Centre,Public Health Wales Microbiology Cardiff,Catherine Moore et al
EPI_ISL_446186,Wales Specialist Virology Centre,Public Health Wales Microbiology Cardiff,Catherine Moore et al
EPI_ISL_446187,Wales Specialist Virology Centre,Public Health Wales Microbiology Cardiff,Catherine Moore et al
EPI_ISL_446188,Wales Specialist Virology Centre,Public Health Wales Microbiology Cardiff,Catherine Moore et al
EPI_ISL_446189,Wales Specialist Virology Centre,Public Health Wales Microbiology Cardiff,Catherine Moore et al
EPI_ISL_446190,Wales Specialist Virology Centre,Public Health Wales Microbiology Cardiff,Catherine Moore et al
EPI_ISL_446191,Wales Specialist Virology Centre,Public Health Wales Microbiology Cardiff,Catherine Moore et al
EPI_ISL_446192,Wales Specialist Virology Centre,Public Health Wales Microbiology Cardiff,Catherine Moore et al
EPI_ISL_446193,Wales Specialist Virology Centre,Public Health Wales Microbiology Cardiff,Catherine Moore et al
EPI_ISL_446194,Wales Specialist Virology Centre,Public Health Wales Microbiology Cardiff,Catherine Moore et al
EPI_ISL_446195,Wales Specialist Virology Centre,Public Health Wales Microbiology Cardiff,Catherine Moore et al
EPI_ISL_446196,Wales Specialist Virology Centre,Public Health Wales Microbiology Cardiff,Catherine Moore et al
EPI_ISL_446197,Wales Specialist Virology Centre,Public Health Wales Microbiology Cardiff,Catherine Moore et al
EPI_ISL_446198,Wales Specialist Virology Centre,Public Health Wales Microbiology Cardiff,Catherine Moore et al
EPI_ISL_446199,Wales Specialist Virology Centre,Public Health Wales Microbiology Cardiff,Catherine Moore et al
EPI_ISL_446200,Wales Specialist Virology Centre,Public Health Wales Microbiology Cardiff,Catherine Moore et al
EPI_ISL_446201,Wales Specialist Virology Centre,Public Health Wales Microbiology Cardiff,Catherine Moore et al
EPI_ISL_446202,Wales Specialist Virology Centre,Public Health Wales Microbiology Cardiff,Catherine Moore et al
EPI_ISL_446203,Wales Specialist Virology Centre,Public Health Wales Microbiology Cardiff,Catherine Moore et al
EPI_ISL_446204,Wales Specialist Virology Centre,Public Health Wales Microbiology Cardiff,Catherine Moore et al
EPI_ISL_446205,Wales Specialist Virology Centre,Public Health Wales Microbiology Cardiff,Catherine Moore et al
EPI_ISL_446206,Wales Specialist Virology Centre,Public Health Wales Microbiology Cardiff,Catherine Moore et al
EPI_ISL_446207,Wales Specialist Virology Centre,Public Health Wales Microbiology Cardiff,Catherine Moore et al
EPI_ISL_446208,Wales Specialist Virology Centre,Public Health Wales Microbiology Cardiff,Catherine Moore et al
EPI_ISL_446209,Wales Specialist Virology Centre,Public Health Wales Microbiology Cardiff,Catherine Moore et al
EPI_ISL_446210,Wales Specialist Virology Centre,Public Health Wales Microbiology Cardiff,Catherine Moore et al
EPI_ISL_446211,Wales Specialist Virology Centre,Public Health Wales Microbiology Cardiff,Catherine Moore et al
EPI_ISL_446212,Wales Specialist Virology Centre,Public Health Wales Microbiology Cardiff,Catherine Moore et al
EPI_ISL_446213,Wales Specialist Virology Centre,Public Health Wales Microbiology Cardiff,Catherine Moore et al
EPI_ISL_446214,Wales Specialist Virology Centre,Public Health Wales Microbiology Cardiff,Catherine Moore et al
EPI_ISL_446215,Wales Specialist Virology Centre,Public Health Wales Microbiology Cardiff,Catherine Moore et al
EPI_ISL_446216,Wales Specialist Virology Centre,Public Health Wales Microbiology Cardiff,Catherine Moore et al
EPI_ISL_446217,Wales Specialist Virology Centre,Public Health Wales Microbiology Cardiff,Catherine Moore et al
EPI_ISL_446218,Wales Specialist Virology Centre,Public Health Wales Microbiology Cardiff,Catherine Moore et al
EPI_ISL_446219,Wales Specialist Virology Centre,Public Health Wales Microbiology Cardiff,Catherine Moore et al
EPI_ISL_446220,Wales Specialist Virology Centre,Public Health Wales Microbiology Cardiff,Catherine Moore et al
EPI_ISL_446221,Wales Specialist Virology Centre,Public Health Wales Microbiology Cardiff,Catherine Moore et al
EPI_ISL_446222,Wales Specialist Virology Centre,Public Health Wales Microbiology Cardiff,Catherine Moore et al
EPI_ISL_446223,Wales Specialist Virology Centre,Public Health Wales Microbiology Cardiff,Catherine Moore et al
EPI_ISL_446224,Wales Specialist Virology Centre,Public Health Wales Microbiology Cardiff,Catherine Moore et al
EPI_ISL_446225,Wales Specialist Virology Centre,Public Health Wales Microbiology Cardiff,Catherine Moore et al
EPI_ISL_446226,Wales Specialist Virology Centre,Public Health Wales Microbiology Cardiff,Catherine Moore et al
EPI_ISL_446227,Wales Specialist Virology Centre,Public Health Wales Microbiology Cardiff,Catherine Moore et al
EPI_ISL_446228,Wales Specialist Virology Centre,Public Health Wales Microbiology Cardiff,Catherine Moore et al
EPI_ISL_446229,Wales Specialist Virology Centre,Public Health Wales Microbiology Cardiff,Catherine Moore et al
EPI_ISL_446230,Wales Specialist Virology Centre,Public Health Wales Microbiology Cardiff,Catherine Moore et al
EPI_ISL_446231,Wales Specialist Virology Centre,Public Health Wales Microbiology Cardiff,Catherine Moore et al
EPI_ISL_446232,Wales Specialist Virology Centre,Public Health Wales Microbiology Cardiff,Catherine Moore et al
EPI_ISL_446233,Wales Specialist Virology Centre,Public Health Wales Microbiology Cardiff,Catherine Moore et al
EPI_ISL_446234,Wales Specialist Virology Centre,Public Health Wales Microbiology Cardiff,Catherine Moore et al
EPI_ISL_446235,Wales Specialist Virology Centre,Public Health Wales Microbiology Cardiff,Catherine Moore et al
EPI_ISL_446236,Wales Specialist Virology Centre,Public Health Wales Microbiology Cardiff,Catherine Moore et al
EPI_ISL_446237,Wales Specialist Virology Centre,Public Health Wales Microbiology Cardiff,Catherine Moore et al
EPI_ISL_446238,Wales Specialist Virology Centre,Public Health Wales Microbiology Cardiff,Catherine Moore et al
EPI_ISL_446239,Wales Specialist Virology Centre,Public Health Wales Microbiology Cardiff,Catherine Moore et al
EPI_ISL_446240,Wales Specialist Virology Centre,Public Health Wales Microbiology Cardiff,Catherine Moore et al
EPI_ISL_446241,Wales Specialist Virology Centre,Public Health Wales Microbiology Cardiff,Catherine Moore et al
EPI_ISL_446242,Wales Specialist Virology Centre,Public Health Wales Microbiology Cardiff,Catherine Moore et al
EPI_ISL_446243,Wales Specialist Virology Centre,Public Health Wales Microbiology Cardiff,Catherine Moore et al
EPI_ISL_446244,Wales Specialist Virology Centre,Public Health Wales Microbiology Cardiff,Catherine Moore et al
EPI_ISL_446245,Wales Specialist Virology Centre,Public Health Wales Microbiology Cardiff,Catherine Moore et al
EPI_ISL_446246,Wales Specialist Virology Centre,Public Health Wales Microbiology Cardiff,Catherine Moore et al
EPI_ISL_446248,Wales Specialist Virology Centre,Public Health Wales Microbiology Cardiff,Catherine Moore et al
EPI_ISL_446249,Wales Specialist Virology Centre,Public Health Wales Microbiology Cardiff,Catherine Moore et al
EPI_ISL_446250,Wales Specialist Virology Centre,Public Health Wales Microbiology Cardiff,Catherine Moore et al
EPI_ISL_446251,Wales Specialist Virology Centre,Public Health Wales Microbiology Cardiff,Catherine Moore et al
EPI_ISL_446252,Wales Specialist Virology Centre,Public Health Wales Microbiology Cardiff,Catherine Moore et al
EPI_ISL_446253,Wales Specialist Virology Centre,Public Health Wales Microbiology Cardiff,Catherine Moore et al
EPI_ISL_446254,Wales Specialist Virology Centre,Public Health Wales Microbiology Cardiff,Catherine Moore et al
EPI_ISL_446255,Wales Specialist Virology Centre,Public Health Wales Microbiology Cardiff,Catherine Moore et al
EPI_ISL_446256,Wales Specialist Virology Centre,Public Health Wales Microbiology Cardiff,Catherine Moore et al
EPI_ISL_446257,Wales Specialist Virology Centre,Public Health Wales Microbiology Cardiff,Catherine Moore et al
EPI_ISL_446258,Wales Specialist Virology Centre,Public Health Wales Microbiology Cardiff,Catherine Moore et al
EPI_ISL_446259,Wales Specialist Virology Centre,Public Health Wales Microbiology Cardiff,Catherine Moore et al
EPI_ISL_446260,Wales Specialist Virology Centre,Public Health Wales Microbiology Cardiff,Catherine Moore et al
EPI_ISL_446261,Wales Specialist Virology Centre,Public Health Wales Microbiology Cardiff,Catherine Moore et al
EPI_ISL_446262,Wales Specialist Virology Centre,Public Health Wales Microbiology Cardiff,Catherine Moore et al
EPI_ISL_446263,Wales Specialist Virology Centre,Public Health Wales Microbiology Cardiff,Catherine Moore et al
EPI_ISL_446265,Wales Specialist Virology Centre,Public Health Wales Microbiology Cardiff,Catherine Moore et al
EPI_ISL_446266,Wales Specialist Virology Centre,Public Health Wales Microbiology Cardiff,Catherine Moore et al
EPI_ISL_446267,Wales Specialist Virology Centre,Public Health Wales Microbiology Cardiff,Catherine Moore et al
EPI_ISL_446268,Wales Specialist Virology Centre,Public Health Wales Microbiology Cardiff,Catherine Moore et al
EPI_ISL_446269,Wales Specialist Virology Centre,Public Health Wales Microbiology Cardiff,Catherine Moore et al
EPI_ISL_446270,Wales Specialist Virology Centre,Public Health Wales Microbiology Cardiff,Catherine Moore et al
EPI_ISL_446271,Wales Specialist Virology Centre,Public Health Wales Microbiology Cardiff,Catherine Moore et al
EPI_ISL_446272,Wales Specialist Virology Centre,Public Health Wales Microbiology Cardiff,Catherine Moore et al
EPI_ISL_446273,Wales Specialist Virology Centre,Public Health Wales Microbiology Cardiff,Catherine Moore et al
EPI_ISL_446274,Wales Specialist Virology Centre,Public Health Wales Microbiology Cardiff,Catherine Moore et al
EPI_ISL_446276,Wales Specialist Virology Centre,Public Health Wales Microbiology Cardiff,Catherine Moore et al
EPI_ISL_446278,Wales Specialist Virology Centre,Public Health Wales Microbiology Cardiff,Catherine Moore et al
EPI_ISL_446279,Wales Specialist Virology Centre,Public Health Wales Microbiology Cardiff,Catherine Moore et al
EPI_ISL_446280,Wales Specialist Virology Centre,Public Health Wales Microbiology Cardiff,Catherine Moore et al
EPI_ISL_446281,Wales Specialist Virology Centre,Public Health Wales Microbiology Cardiff,Catherine Moore et al
EPI_ISL_446282,Wales Specialist Virology Centre,Public Health Wales Microbiology Cardiff,Catherine Moore et al
EPI_ISL_446283,Wales Specialist Virology Centre,Public Health Wales Microbiology Cardiff,Catherine Moore et al
EPI_ISL_446284,Wales Specialist Virology Centre,Public Health Wales Microbiology Cardiff,Catherine Moore et al
EPI_ISL_446285,Wales Specialist Virology Centre,Public Health Wales Microbiology Cardiff,Catherine Moore et al
EPI_ISL_446286,Wales Specialist Virology Centre,Public Health Wales Microbiology Cardiff,Catherine Moore et al
EPI_ISL_446287,Wales Specialist Virology Centre,Public Health Wales Microbiology Cardiff,Catherine Moore et al
EPI_ISL_446288,Wales Specialist Virology Centre,Public Health Wales Microbiology Cardiff,Catherine Moore et al
EPI_ISL_446289,Wales Specialist Virology Centre,Public Health Wales Microbiology Cardiff,Catherine Moore et al
EPI_ISL_446290,Wales Specialist Virology Centre,Public Health Wales Microbiology Cardiff,Catherine Moore et al
EPI_ISL_446291,Wales Specialist Virology Centre,Public Health Wales Microbiology Cardiff,Catherine Moore et al
EPI_ISL_446292,Wales Specialist Virology Centre,Public Health Wales Microbiology Cardiff,Catherine Moore et al
EPI_ISL_446293,Wales Specialist Virology Centre,Public Health Wales Microbiology Cardiff,Catherine Moore et al
EPI_ISL_446294,Wales Specialist Virology Centre,Public Health Wales Microbiology Cardiff,Catherine Moore et al
EPI_ISL_446295,Wales Specialist Virology Centre,Public Health Wales Microbiology Cardiff,Catherine Moore et al
EPI_ISL_446296,Wales Specialist Virology Centre,Public Health Wales Microbiology Cardiff,Catherine Moore et al
EPI_ISL_446297,Wales Specialist Virology Centre,Public Health Wales Microbiology Cardiff,Catherine Moore et al
EPI_ISL_446298,Wales Specialist Virology Centre,Public Health Wales Microbiology Cardiff,Catherine Moore et al
EPI_ISL_446299,Wales Specialist Virology Centre,Public Health Wales Microbiology Cardiff,Catherine Moore et al
EPI_ISL_446300,Wales Specialist Virology Centre,Public Health Wales Microbiology Cardiff,Catherine Moore et al
EPI_ISL_446301,Wales Specialist Virology Centre,Public Health Wales Microbiology Cardiff,Catherine Moore et al
EPI_ISL_446302,Wales Specialist Virology Centre,Public Health Wales Microbiology Cardiff,Catherine Moore et al
EPI_ISL_446303,Wales Specialist Virology Centre,Public Health Wales Microbiology Cardiff,Catherine Moore et al
EPI_ISL_446304,Wales Specialist Virology Centre,Public Health Wales Microbiology Cardiff,Catherine Moore et al
EPI_ISL_446305,Wales Specialist Virology Centre,Public Health Wales Microbiology Cardiff,Catherine Moore et al
EPI_ISL_446306,Wales Specialist Virology Centre,Public Health Wales Microbiology Cardiff,Catherine Moore et al
EPI_ISL_446307,Wales Specialist Virology Centre,Public Health Wales Microbiology Cardiff,Catherine Moore et al
EPI_ISL_446308,Wales Specialist Virology Centre,Public Health Wales Microbiology Cardiff,Catherine Moore et al
EPI_ISL_446309,Wales Specialist Virology Centre,Public Health Wales Microbiology Cardiff,Catherine Moore et al
EPI_ISL_446310,Wales Specialist Virology Centre,Public Health Wales Microbiology Cardiff,Catherine Moore et al
EPI_ISL_446311,Wales Specialist Virology Centre,Public Health Wales Microbiology Cardiff,Catherine Moore et al
EPI_ISL_446312,Wales Specialist Virology Centre,Public Health Wales Microbiology Cardiff,Catherine Moore et al
EPI_ISL_446313,Wales Specialist Virology Centre,Public Health Wales Microbiology Cardiff,Catherine Moore et al
EPI_ISL_446314,Wales Specialist Virology Centre,Public Health Wales Microbiology Cardiff,Catherine Moore et al
EPI_ISL_446315,Wales Specialist Virology Centre,Public Health Wales Microbiology Cardiff,Catherine Moore et al
EPI_ISL_446316,Wales Specialist Virology Centre,Public Health Wales Microbiology Cardiff,Catherine Moore et al
EPI_ISL_446317,Wales Specialist Virology Centre,Public Health Wales Microbiology Cardiff,Catherine Moore et al
EPI_ISL_446318,Wales Specialist Virology Centre,Public Health Wales Microbiology Cardiff,Catherine Moore et al
EPI_ISL_446319,Wales Specialist Virology Centre,Public Health Wales Microbiology Cardiff,Catherine Moore et al
EPI_ISL_446320,Wales Specialist Virology Centre,Public Health Wales Microbiology Cardiff,Catherine Moore et al
EPI_ISL_446321,Wales Specialist Virology Centre,Public Health Wales Microbiology Cardiff,Catherine Moore et al
EPI_ISL_446322,Wales Specialist Virology Centre,Public Health Wales Microbiology Cardiff,Catherine Moore et al
EPI_ISL_446323,Wales Specialist Virology Centre,Public Health Wales Microbiology Cardiff,Catherine Moore et al
EPI_ISL_446324,Wales Specialist Virology Centre,Public Health Wales Microbiology Cardiff,Catherine Moore et al
EPI_ISL_446325,Wales Specialist Virology Centre,Public Health Wales Microbiology Cardiff,Catherine Moore et al
EPI_ISL_446327,Wales Specialist Virology Centre,Public Health Wales Microbiology Cardiff,Catherine Moore et al
EPI_ISL_446328,Wales Specialist Virology Centre,Public Health Wales Microbiology Cardiff,Catherine Moore et al
EPI_ISL_446329,Wales Specialist Virology Centre,Public Health Wales Microbiology Cardiff,Catherine Moore et al
EPI_ISL_446330,Wales Specialist Virology Centre,Public Health Wales Microbiology Cardiff,Catherine Moore et al
EPI_ISL_446332,Wales Specialist Virology Centre,Public Health Wales Microbiology Cardiff,Catherine Moore et al
EPI_ISL_446333,Wales Specialist Virology Centre,Public Health Wales Microbiology Cardiff,Catherine Moore et al
EPI_ISL_446334,Wales Specialist Virology Centre,Public Health Wales Microbiology Cardiff,Catherine Moore et al
EPI_ISL_446335,Wales Specialist Virology Centre,Public Health Wales Microbiology Cardiff,Catherine Moore et al
EPI_ISL_446336,Wales Specialist Virology Centre,Public Health Wales Microbiology Cardiff,Catherine Moore et al
EPI_ISL_446337,Wales Specialist Virology Centre,Public Health Wales Microbiology Cardiff,Catherine Moore et al
EPI_ISL_446338,Wales Specialist Virology Centre,Public Health Wales Microbiology Cardiff,Catherine Moore et al
EPI_ISL_446339,Wales Specialist Virology Centre,Public Health Wales Microbiology Cardiff,Catherine Moore et al
EPI_ISL_446340,Wales Specialist Virology Centre,Public Health Wales Microbiology Cardiff,Catherine Moore et al
EPI_ISL_446341,Wales Specialist Virology Centre,Public Health Wales Microbiology Cardiff,Catherine Moore et al
EPI_ISL_446342,Wales Specialist Virology Centre,Public Health Wales Microbiology Cardiff,Catherine Moore et al
EPI_ISL_446343,Wales Specialist Virology Centre,Public Health Wales Microbiology Cardiff,Catherine Moore et al
EPI_ISL_446345,Wales Specialist Virology Centre,Public Health Wales Microbiology Cardiff,Catherine Moore et al
EPI_ISL_446346,Wales Specialist Virology Centre,Public Health Wales Microbiology Cardiff,Catherine Moore et al
EPI_ISL_446347,Wales Specialist Virology Centre,Public Health Wales Microbiology Cardiff,Catherine Moore et al
EPI_ISL_446348,Wales Specialist Virology Centre,Public Health Wales Microbiology Cardiff,Catherine Moore et al
EPI_ISL_446349,Wales Specialist Virology Centre,Public Health Wales Microbiology Cardiff,Catherine Moore et al
EPI_ISL_446350,Wales Specialist Virology Centre,Public Health Wales Microbiology Cardiff,Catherine Moore et al
EPI_ISL_446351,Wales Specialist Virology Centre,Public Health Wales Microbiology Cardiff,Catherine Moore et al
EPI_ISL_446352,Wales Specialist Virology Centre,Public Health Wales Microbiology Cardiff,Catherine Moore et al
EPI_ISL_446354,Wales Specialist Virology Centre,Public Health Wales Microbiology Cardiff,Catherine Moore et al
EPI_ISL_446355,Wales Specialist Virology Centre,Public Health Wales Microbiology Cardiff,Catherine Moore et al
EPI_ISL_446356,Wales Specialist Virology Centre,Public Health Wales Microbiology Cardiff,Catherine Moore et al
EPI_ISL_446357,Wales Specialist Virology Centre,Public Health Wales Microbiology Cardiff,Catherine Moore et al
EPI_ISL_446359,Wales Specialist Virology Centre,Public Health Wales Microbiology Cardiff,Catherine Moore et al
EPI_ISL_446360,Wales Specialist Virology Centre,Public Health Wales Microbiology Cardiff,Catherine Moore et al
EPI_ISL_446361,Wales Specialist Virology Centre,Public Health Wales Microbiology Cardiff,Catherine Moore et al
EPI_ISL_446362,Wales Specialist Virology Centre,Public Health Wales Microbiology Cardiff,Catherine Moore et al
EPI_ISL_446363,Wales Specialist Virology Centre,Public Health Wales Microbiology Cardiff,Catherine Moore et al
EPI_ISL_446364,Wales Specialist Virology Centre,Public Health Wales Microbiology Cardiff,Catherine Moore et al
EPI_ISL_446365,Wales Specialist Virology Centre,Public Health Wales Microbiology Cardiff,Catherine Moore et al
EPI_ISL_446366,Wales Specialist Virology Centre,Public Health Wales Microbiology Cardiff,Catherine Moore et al
EPI_ISL_446367,Wales Specialist Virology Centre,Public Health Wales Microbiology Cardiff,Catherine Moore et al
EPI_ISL_446368,Wales Specialist Virology Centre,Public Health Wales Microbiology Cardiff,Catherine Moore et al
EPI_ISL_446369,Wales Specialist Virology Centre,Public Health Wales Microbiology Cardiff,Catherine Moore et al
EPI_ISL_446370,Wales Specialist Virology Centre,Public Health Wales Microbiology Cardiff,Catherine Moore et al
EPI_ISL_446371,Wales Specialist Virology Centre,Public Health Wales Microbiology Cardiff,Catherine Moore et al
EPI_ISL_446372,Wales Specialist Virology Centre,Public Health Wales Microbiology Cardiff,Catherine Moore et al
EPI_ISL_446373,Wales Specialist Virology Centre,Public Health Wales Microbiology Cardiff,Catherine Moore et al
EPI_ISL_446374,Wales Specialist Virology Centre,Public Health Wales Microbiology Cardiff,Catherine Moore et al
EPI_ISL_446375,Wales Specialist Virology Centre,Public Health Wales Microbiology Cardiff,Catherine Moore et al
EPI_ISL_446376,Wales Specialist Virology Centre,Public Health Wales Microbiology Cardiff,Catherine Moore et al
EPI_ISL_446377,Wales Specialist Virology Centre,Public Health Wales Microbiology Cardiff,Catherine Moore et al
EPI_ISL_474321,Originating lab: Wales Specialist Virology Centre Sequencing lab: Pathogen Genomics Unit,COVID-19 Genomics UK (COG-UK) Consortium,Catherine Moore et al
EPI_ISL_446378,Wales Specialist Virology Centre,Public Health Wales Microbiology Cardiff,Catherine Moore et al
EPI_ISL_446379,Wales Specialist Virology Centre,Public Health Wales Microbiology Cardiff,Catherine Moore et al
EPI_ISL_446380,Wales Specialist Virology Centre,Public Health Wales Microbiology Cardiff,Catherine Moore et al
EPI_ISL_446381,Wales Specialist Virology Centre,Public Health Wales Microbiology Cardiff,Catherine Moore et al
EPI_ISL_446382,Wales Specialist Virology Centre,Public Health Wales Microbiology Cardiff,Catherine Moore et al
EPI_ISL_446383,Wales Specialist Virology Centre,Public Health Wales Microbiology Cardiff,Catherine Moore et al
EPI_ISL_446384,Wales Specialist Virology Centre,Public Health Wales Microbiology Cardiff,Catherine Moore et al
EPI_ISL_446385,Wales Specialist Virology Centre,Public Health Wales Microbiology Cardiff,Catherine Moore et al
EPI_ISL_446386,Wales Specialist Virology Centre,Public Health Wales Microbiology Cardiff,Catherine Moore et al
EPI_ISL_446387,Wales Specialist Virology Centre,Public Health Wales Microbiology Cardiff,Catherine Moore et al
EPI_ISL_446388,Wales Specialist Virology Centre,Public Health Wales Microbiology Cardiff,Catherine Moore et al
EPI_ISL_474322,Originating lab: Wales Specialist Virology Centre Sequencing lab: Pathogen Genomics Unit,COVID-19 Genomics UK (COG-UK) Consortium,Catherine Moore et al
EPI_ISL_446389,Wales Specialist Virology Centre,Public Health Wales Microbiology Cardiff,Catherine Moore et al
EPI_ISL_446390,Wales Specialist Virology Centre,Public Health Wales Microbiology Cardiff,Catherine Moore et al
EPI_ISL_446391,Wales Specialist Virology Centre,Public Health Wales Microbiology Cardiff,Catherine Moore et al
EPI_ISL_446392,Wales Specialist Virology Centre,Public Health Wales Microbiology Cardiff,Catherine Moore et al
EPI_ISL_446393,Wales Specialist Virology Centre,Public Health Wales Microbiology Cardiff,Catherine Moore et al
EPI_ISL_446394,Wales Specialist Virology Centre,Public Health Wales Microbiology Cardiff,Catherine Moore et al
EPI_ISL_446395,Wales Specialist Virology Centre,Public Health Wales Microbiology Cardiff,Catherine Moore et al
EPI_ISL_446396,Wales Specialist Virology Centre,Public Health Wales Microbiology Cardiff,Catherine Moore et al
EPI_ISL_446401,Wales Specialist Virology Centre,Public Health Wales Microbiology Cardiff,Catherine Moore et al
EPI_ISL_446402,Wales Specialist Virology Centre,Public Health Wales Microbiology Cardiff,Catherine Moore et al
EPI_ISL_446403,Wales Specialist Virology Centre,Public Health Wales Microbiology Cardiff,Catherine Moore et al
EPI_ISL_446404,Wales Specialist Virology Centre,Public Health Wales Microbiology Cardiff,Catherine Moore et al
EPI_ISL_446405,Wales Specialist Virology Centre,Public Health Wales Microbiology Cardiff,Catherine Moore et al
EPI_ISL_446406,Wales Specialist Virology Centre,Public Health Wales Microbiology Cardiff,Catherine Moore et al
EPI_ISL_446407,Wales Specialist Virology Centre,Public Health Wales Microbiology Cardiff,Catherine Moore et al
EPI_ISL_446408,Wales Specialist Virology Centre,Public Health Wales Microbiology Cardiff,Catherine Moore et al
EPI_ISL_446409,Wales Specialist Virology Centre,Public Health Wales Microbiology Cardiff,Catherine Moore et al
EPI_ISL_446410,Wales Specialist Virology Centre,Public Health Wales Microbiology Cardiff,Catherine Moore et al
EPI_ISL_446411,Wales Specialist Virology Centre,Public Health Wales Microbiology Cardiff,Catherine Moore et al
EPI_ISL_446412,Wales Specialist Virology Centre,Public Health Wales Microbiology Cardiff,Catherine Moore et al
EPI_ISL_446413,Wales Specialist Virology Centre,Public Health Wales Microbiology Cardiff,Catherine Moore et al
EPI_ISL_446414,Wales Specialist Virology Centre,Public Health Wales Microbiology Cardiff,Catherine Moore et al
EPI_ISL_446415,Wales Specialist Virology Centre,Public Health Wales Microbiology Cardiff,Catherine Moore et al
EPI_ISL_446416,Wales Specialist Virology Centre,Public Health Wales Microbiology Cardiff,Catherine Moore et al
EPI_ISL_446417,Wales Specialist Virology Centre,Public Health Wales Microbiology Cardiff,Catherine Moore et al
EPI_ISL_446418,Wales Specialist Virology Centre,Public Health Wales Microbiology Cardiff,Catherine Moore et al
EPI_ISL_446419,Wales Specialist Virology Centre,Public Health Wales Microbiology Cardiff,Catherine Moore et al
EPI_ISL_446420,Wales Specialist Virology Centre,Public Health Wales Microbiology Cardiff,Catherine Moore et al
EPI_ISL_446421,Wales Specialist Virology Centre,Public Health Wales Microbiology Cardiff,Catherine Moore et al
EPI_ISL_446422,Wales Specialist Virology Centre,Public Health Wales Microbiology Cardiff,Catherine Moore et al
EPI_ISL_446423,Wales Specialist Virology Centre,Public Health Wales Microbiology Cardiff,Catherine Moore et al
EPI_ISL_446424,Wales Specialist Virology Centre,Public Health Wales Microbiology Cardiff,Catherine Moore et al
EPI_ISL_446425,Wales Specialist Virology Centre,Public Health Wales Microbiology Cardiff,Catherine Moore et al
EPI_ISL_446426,Wales Specialist Virology Centre,Public Health Wales Microbiology Cardiff,Catherine Moore et al
EPI_ISL_474323,Originating lab: Wales Specialist Virology Centre Sequencing lab: Pathogen Genomics Unit,COVID-19 Genomics UK (COG-UK) Consortium,Catherine Moore et al
EPI_ISL_446427,Wales Specialist Virology Centre,Public Health Wales Microbiology Cardiff,Catherine Moore et al
EPI_ISL_446428,Wales Specialist Virology Centre,Public Health Wales Microbiology Cardiff,Catherine Moore et al
EPI_ISL_446429,Wales Specialist Virology Centre,Public Health Wales Microbiology Cardiff,Catherine Moore et al
EPI_ISL_446430,Wales Specialist Virology Centre,Public Health Wales Microbiology Cardiff,Catherine Moore et al
EPI_ISL_446432,Wales Specialist Virology Centre,Public Health Wales Microbiology Cardiff,Catherine Moore et al
EPI_ISL_446433,Wales Specialist Virology Centre,Public Health Wales Microbiology Cardiff,Catherine Moore et al
EPI_ISL_446434,Wales Specialist Virology Centre,Public Health Wales Microbiology Cardiff,Catherine Moore et al
EPI_ISL_446435,Wales Specialist Virology Centre,Public Health Wales Microbiology Cardiff,Catherine Moore et al
EPI_ISL_446436,Wales Specialist Virology Centre,Public Health Wales Microbiology Cardiff,Catherine Moore et al
EPI_ISL_446437,Wales Specialist Virology Centre,Public Health Wales Microbiology Cardiff,Catherine Moore et al
EPI_ISL_446438,Wales Specialist Virology Centre,Public Health Wales Microbiology Cardiff,Catherine Moore et al
EPI_ISL_446439,Wales Specialist Virology Centre,Public Health Wales Microbiology Cardiff,Catherine Moore et al
EPI_ISL_446440,Wales Specialist Virology Centre,Public Health Wales Microbiology Cardiff,Catherine Moore et al
EPI_ISL_446441,Wales Specialist Virology Centre,Public Health Wales Microbiology Cardiff,Catherine Moore et al
EPI_ISL_446442,Wales Specialist Virology Centre,Public Health Wales Microbiology Cardiff,Catherine Moore et al
EPI_ISL_446443,Wales Specialist Virology Centre,Public Health Wales Microbiology Cardiff,Catherine Moore et al
EPI_ISL_446444,Wales Specialist Virology Centre,Public Health Wales Microbiology Cardiff,Catherine Moore et al
EPI_ISL_446445,Wales Specialist Virology Centre,Public Health Wales Microbiology Cardiff,Catherine Moore et al
EPI_ISL_446446,Wales Specialist Virology Centre,Public Health Wales Microbiology Cardiff,Catherine Moore et al
EPI_ISL_446447,Wales Specialist Virology Centre,Public Health Wales Microbiology Cardiff,Catherine Moore et al
EPI_ISL_446448,Wales Specialist Virology Centre,Public Health Wales Microbiology Cardiff,Catherine Moore et al
EPI_ISL_446449,Wales Specialist Virology Centre,Public Health Wales Microbiology Cardiff,Catherine Moore et al
EPI_ISL_446450,Wales Specialist Virology Centre,Public Health Wales Microbiology Cardiff,Catherine Moore et al
EPI_ISL_474324,Originating lab: Wales Specialist Virology Centre Sequencing lab: Pathogen Genomics Unit,COVID-19 Genomics UK (COG-UK) Consortium,Catherine Moore et al
EPI_ISL_446451,Wales Specialist Virology Centre,Public Health Wales Microbiology Cardiff,Catherine Moore et al
EPI_ISL_446452,Wales Specialist Virology Centre,Public Health Wales Microbiology Cardiff,Catherine Moore et al
EPI_ISL_446453,Wales Specialist Virology Centre,Public Health Wales Microbiology Cardiff,Catherine Moore et al
EPI_ISL_446454,Wales Specialist Virology Centre,Public Health Wales Microbiology Cardiff,Catherine Moore et al
EPI_ISL_446455,Wales Specialist Virology Centre,Public Health Wales Microbiology Cardiff,Catherine Moore et al
EPI_ISL_446456,Wales Specialist Virology Centre,Public Health Wales Microbiology Cardiff,Catherine Moore et al
EPI_ISL_446457,Wales Specialist Virology Centre,Public Health Wales Microbiology Cardiff,Catherine Moore et al
EPI_ISL_446458,Wales Specialist Virology Centre,Public Health Wales Microbiology Cardiff,Catherine Moore et al
EPI_ISL_446460,Wales Specialist Virology Centre,Public Health Wales Microbiology Cardiff,Catherine Moore et al
EPI_ISL_446461,Wales Specialist Virology Centre,Public Health Wales Microbiology Cardiff,Catherine Moore et al
EPI_ISL_446462,Wales Specialist Virology Centre,Public Health Wales Microbiology Cardiff,Catherine Moore et al
EPI_ISL_446463,Wales Specialist Virology Centre,Public Health Wales Microbiology Cardiff,Catherine Moore et al
EPI_ISL_446464,Wales Specialist Virology Centre,Public Health Wales Microbiology Cardiff,Catherine Moore et al
EPI_ISL_446465,Wales Specialist Virology Centre,Public Health Wales Microbiology Cardiff,Catherine Moore et al
EPI_ISL_446466,Wales Specialist Virology Centre,Public Health Wales Microbiology Cardiff,Catherine Moore et al
EPI_ISL_446467,Wales Specialist Virology Centre,Public Health Wales Microbiology Cardiff,Catherine Moore et al
EPI_ISL_446468,Wales Specialist Virology Centre,Public Health Wales Microbiology Cardiff,Catherine Moore et al
EPI_ISL_446469,Wales Specialist Virology Centre,Public Health Wales Microbiology Cardiff,Catherine Moore et al
EPI_ISL_446470,Wales Specialist Virology Centre,Public Health Wales Microbiology Cardiff,Catherine Moore et al
EPI_ISL_446471,Wales Specialist Virology Centre,Public Health Wales Microbiology Cardiff,Catherine Moore et al
EPI_ISL_446472,Wales Specialist Virology Centre,Public Health Wales Microbiology Cardiff,Catherine Moore et al
EPI_ISL_446473,Wales Specialist Virology Centre,Public Health Wales Microbiology Cardiff,Catherine Moore et al
EPI_ISL_446474,Wales Specialist Virology Centre,Public Health Wales Microbiology Cardiff,Catherine Moore et al
EPI_ISL_446475,Wales Specialist Virology Centre,Public Health Wales Microbiology Cardiff,Catherine Moore et al
EPI_ISL_446476,Wales Specialist Virology Centre,Public Health Wales Microbiology Cardiff,Catherine Moore et al
EPI_ISL_446477,Wales Specialist Virology Centre,Public Health Wales Microbiology Cardiff,Catherine Moore et al
EPI_ISL_446478,Wales Specialist Virology Centre,Public Health Wales Microbiology Cardiff,Catherine Moore et al
EPI_ISL_446479,Wales Specialist Virology Centre,Public Health Wales Microbiology Cardiff,Catherine Moore et al
EPI_ISL_446480,Wales Specialist Virology Centre,Public Health Wales Microbiology Cardiff,Catherine Moore et al
EPI_ISL_446481,Wales Specialist Virology Centre,Public Health Wales Microbiology Cardiff,Catherine Moore et al
EPI_ISL_446482,Wales Specialist Virology Centre,Public Health Wales Microbiology Cardiff,Catherine Moore et al
EPI_ISL_446483,Wales Specialist Virology Centre,Public Health Wales Microbiology Cardiff,Catherine Moore et al
EPI_ISL_446484,Wales Specialist Virology Centre,Public Health Wales Microbiology Cardiff,Catherine Moore et al
EPI_ISL_446485,Wales Specialist Virology Centre,Public Health Wales Microbiology Cardiff,Catherine Moore et al
EPI_ISL_446486,Wales Specialist Virology Centre,Public Health Wales Microbiology Cardiff,Catherine Moore et al
EPI_ISL_446487,Wales Specialist Virology Centre,Public Health Wales Microbiology Cardiff,Catherine Moore et al
EPI_ISL_446488,Wales Specialist Virology Centre,Public Health Wales Microbiology Cardiff,Catherine Moore et al
EPI_ISL_446489,Wales Specialist Virology Centre,Public Health Wales Microbiology Cardiff,Catherine Moore et al
EPI_ISL_446490,Wales Specialist Virology Centre,Public Health Wales Microbiology Cardiff,Catherine Moore et al
EPI_ISL_446491,Wales Specialist Virology Centre,Public Health Wales Microbiology Cardiff,Catherine Moore et al
EPI_ISL_446492,Wales Specialist Virology Centre,Public Health Wales Microbiology Cardiff,Catherine Moore et al
EPI_ISL_446493,Wales Specialist Virology Centre,Public Health Wales Microbiology Cardiff,Catherine Moore et al
EPI_ISL_446494,Wales Specialist Virology Centre,Public Health Wales Microbiology Cardiff,Catherine Moore et al
EPI_ISL_446495,Wales Specialist Virology Centre,Public Health Wales Microbiology Cardiff,Catherine Moore et al
EPI_ISL_446496,Wales Specialist Virology Centre,Public Health Wales Microbiology Cardiff,Catherine Moore et al
EPI_ISL_446497,Wales Specialist Virology Centre,Public Health Wales Microbiology Cardiff,Catherine Moore et al
EPI_ISL_446498,Wales Specialist Virology Centre,Public Health Wales Microbiology Cardiff,Catherine Moore et al
EPI_ISL_446499,Wales Specialist Virology Centre,Public Health Wales Microbiology Cardiff,Catherine Moore et al
EPI_ISL_446500,Wales Specialist Virology Centre,Public Health Wales Microbiology Cardiff,Catherine Moore et al
EPI_ISL_446501,Wales Specialist Virology Centre,Public Health Wales Microbiology Cardiff,Catherine Moore et al
EPI_ISL_446503,Wales Specialist Virology Centre,Public Health Wales Microbiology Cardiff,Catherine Moore et al
EPI_ISL_446504,Wales Specialist Virology Centre,Public Health Wales Microbiology Cardiff,Catherine Moore et al
EPI_ISL_446505,Wales Specialist Virology Centre,Public Health Wales Microbiology Cardiff,Catherine Moore et al
EPI_ISL_446506,Wales Specialist Virology Centre,Public Health Wales Microbiology Cardiff,Catherine Moore et al
EPI_ISL_446507,Wales Specialist Virology Centre,Public Health Wales Microbiology Cardiff,Catherine Moore et al
EPI_ISL_446508,Wales Specialist Virology Centre,Public Health Wales Microbiology Cardiff,Catherine Moore et al
EPI_ISL_446509,Wales Specialist Virology Centre,Public Health Wales Microbiology Cardiff,Catherine Moore et al
EPI_ISL_446510,Wales Specialist Virology Centre,Public Health Wales Microbiology Cardiff,Catherine Moore et al
EPI_ISL_446512,Wales Specialist Virology Centre,Public Health Wales Microbiology Cardiff,Catherine Moore et al
EPI_ISL_446514,Wales Specialist Virology Centre,Public Health Wales Microbiology Cardiff,Catherine Moore et al
EPI_ISL_446515,Wales Specialist Virology Centre,Public Health Wales Microbiology Cardiff,Catherine Moore et al
EPI_ISL_446516,Wales Specialist Virology Centre,Public Health Wales Microbiology Cardiff,Catherine Moore et al
EPI_ISL_446517,Wales Specialist Virology Centre,Public Health Wales Microbiology Cardiff,Catherine Moore et al
EPI_ISL_446518,Wales Specialist Virology Centre,Public Health Wales Microbiology Cardiff,Catherine Moore et al
EPI_ISL_446519,Wales Specialist Virology Centre,Public Health Wales Microbiology Cardiff,Catherine Moore et al
EPI_ISL_446520,Wales Specialist Virology Centre,Public Health Wales Microbiology Cardiff,Catherine Moore et al
EPI_ISL_474325,Originating lab: Wales Specialist Virology Centre Sequencing lab: Pathogen Genomics Unit,COVID-19 Genomics UK (COG-UK) Consortium,Catherine Moore et al
EPI_ISL_446521,Wales Specialist Virology Centre,Public Health Wales Microbiology Cardiff,Catherine Moore et al
EPI_ISL_446522,Wales Specialist Virology Centre,Public Health Wales Microbiology Cardiff,Catherine Moore et al
EPI_ISL_446523,Wales Specialist Virology Centre,Public Health Wales Microbiology Cardiff,Catherine Moore et al
EPI_ISL_446524,Wales Specialist Virology Centre,Public Health Wales Microbiology Cardiff,Catherine Moore et al
EPI_ISL_446525,Wales Specialist Virology Centre,Public Health Wales Microbiology Cardiff,Catherine Moore et al
EPI_ISL_446527,Wales Specialist Virology Centre,Public Health Wales Microbiology Cardiff,Catherine Moore et al
EPI_ISL_446528,Wales Specialist Virology Centre,Public Health Wales Microbiology Cardiff,Catherine Moore et al
EPI_ISL_446529,Wales Specialist Virology Centre,Public Health Wales Microbiology Cardiff,Catherine Moore et al
EPI_ISL_446530,Wales Specialist Virology Centre,Public Health Wales Microbiology Cardiff,Catherine Moore et al
EPI_ISL_446531,Wales Specialist Virology Centre,Public Health Wales Microbiology Cardiff,Catherine Moore et al
EPI_ISL_446532,Wales Specialist Virology Centre,Public Health Wales Microbiology Cardiff,Catherine Moore et al
EPI_ISL_446533,Wales Specialist Virology Centre,Public Health Wales Microbiology Cardiff,Catherine Moore et al
EPI_ISL_446534,Wales Specialist Virology Centre,Public Health Wales Microbiology Cardiff,Catherine Moore et al
EPI_ISL_474326,Originating lab: Wales Specialist Virology Centre Sequencing lab: Pathogen Genomics Unit,COVID-19 Genomics UK (COG-UK) Consortium,Catherine Moore et al
EPI_ISL_446535,Wales Specialist Virology Centre,Public Health Wales Microbiology Cardiff,Catherine Moore et al
EPI_ISL_446536,Wales Specialist Virology Centre,Public Health Wales Microbiology Cardiff,Catherine Moore et al
EPI_ISL_446537,Wales Specialist Virology Centre,Public Health Wales Microbiology Cardiff,Catherine Moore et al
EPI_ISL_446538,Wales Specialist Virology Centre,Public Health Wales Microbiology Cardiff,Catherine Moore et al
EPI_ISL_446539,Wales Specialist Virology Centre,Public Health Wales Microbiology Cardiff,Catherine Moore et al
EPI_ISL_446540,Wales Specialist Virology Centre,Public Health Wales Microbiology Cardiff,Catherine Moore et al
EPI_ISL_446541,Wales Specialist Virology Centre,Public Health Wales Microbiology Cardiff,Catherine Moore et al
EPI_ISL_446542,Wales Specialist Virology Centre,Public Health Wales Microbiology Cardiff,Catherine Moore et al
EPI_ISL_446543,Wales Specialist Virology Centre,Public Health Wales Microbiology Cardiff,Catherine Moore et al
EPI_ISL_446544,Wales Specialist Virology Centre,Public Health Wales Microbiology Cardiff,Catherine Moore et al
EPI_ISL_446545,Wales Specialist Virology Centre,Public Health Wales Microbiology Cardiff,Catherine Moore et al
EPI_ISL_446546,Wales Specialist Virology Centre,Public Health Wales Microbiology Cardiff,Catherine Moore et al
EPI_ISL_446547,Wales Specialist Virology Centre,Public Health Wales Microbiology Cardiff,Catherine Moore et al
EPI_ISL_446548,Wales Specialist Virology Centre,Public Health Wales Microbiology Cardiff,Catherine Moore et al
EPI_ISL_446549,Wales Specialist Virology Centre,Public Health Wales Microbiology Cardiff,Catherine Moore et al
EPI_ISL_446550,Wales Specialist Virology Centre,Public Health Wales Microbiology Cardiff,Catherine Moore et al
EPI_ISL_446551,Wales Specialist Virology Centre,Public Health Wales Microbiology Cardiff,Catherine Moore et al
EPI_ISL_446552,Wales Specialist Virology Centre,Public Health Wales Microbiology Cardiff,Catherine Moore et al
EPI_ISL_446553,Wales Specialist Virology Centre,Public Health Wales Microbiology Cardiff,Catherine Moore et al
EPI_ISL_446554,Wales Specialist Virology Centre,Public Health Wales Microbiology Cardiff,Catherine Moore et al
EPI_ISL_446555,Wales Specialist Virology Centre,Public Health Wales Microbiology Cardiff,Catherine Moore et al
EPI_ISL_446556,Wales Specialist Virology Centre,Public Health Wales Microbiology Cardiff,Catherine Moore et al
EPI_ISL_446557,Wales Specialist Virology Centre,Public Health Wales Microbiology Cardiff,Catherine Moore et al
EPI_ISL_446558,Wales Specialist Virology Centre,Public Health Wales Microbiology Cardiff,Catherine Moore et al
EPI_ISL_446559,Wales Specialist Virology Centre,Public Health Wales Microbiology Cardiff,Catherine Moore et al
EPI_ISL_446560,Wales Specialist Virology Centre,Public Health Wales Microbiology Cardiff,Catherine Moore et al
EPI_ISL_446561,Wales Specialist Virology Centre,Public Health Wales Microbiology Cardiff,Catherine Moore et al
EPI_ISL_446562,Wales Specialist Virology Centre,Public Health Wales Microbiology Cardiff,Catherine Moore et al
EPI_ISL_446563,Wales Specialist Virology Centre,Public Health Wales Microbiology Cardiff,Catherine Moore et al
EPI_ISL_446564,Wales Specialist Virology Centre,Public Health Wales Microbiology Cardiff,Catherine Moore et al
EPI_ISL_446565,Wales Specialist Virology Centre,Public Health Wales Microbiology Cardiff,Catherine Moore et al
EPI_ISL_446566,Wales Specialist Virology Centre,Public Health Wales Microbiology Cardiff,Catherine Moore et al
EPI_ISL_446567,Wales Specialist Virology Centre,Public Health Wales Microbiology Cardiff,Catherine Moore et al
EPI_ISL_446568,Wales Specialist Virology Centre,Public Health Wales Microbiology Cardiff,Catherine Moore et al
EPI_ISL_446569,Wales Specialist Virology Centre,Public Health Wales Microbiology Cardiff,Catherine Moore et al
EPI_ISL_446570,Wales Specialist Virology Centre,Public Health Wales Microbiology Cardiff,Catherine Moore et al
EPI_ISL_446571,Wales Specialist Virology Centre,Public Health Wales Microbiology Cardiff,Catherine Moore et al
EPI_ISL_446572,Wales Specialist Virology Centre,Public Health Wales Microbiology Cardiff,Catherine Moore et al
EPI_ISL_446573,Wales Specialist Virology Centre,Public Health Wales Microbiology Cardiff,Catherine Moore et al
EPI_ISL_446574,Wales Specialist Virology Centre,Public Health Wales Microbiology Cardiff,Catherine Moore et al
EPI_ISL_446575,Wales Specialist Virology Centre,Public Health Wales Microbiology Cardiff,Catherine Moore et al
EPI_ISL_446576,Wales Specialist Virology Centre,Public Health Wales Microbiology Cardiff,Catherine Moore et al
EPI_ISL_446577,Wales Specialist Virology Centre,Public Health Wales Microbiology Cardiff,Catherine Moore et al
EPI_ISL_446578,Wales Specialist Virology Centre,Public Health Wales Microbiology Cardiff,Catherine Moore et al
EPI_ISL_446579,Wales Specialist Virology Centre,Public Health Wales Microbiology Cardiff,Catherine Moore et al
EPI_ISL_446580,Wales Specialist Virology Centre,Public Health Wales Microbiology Cardiff,Catherine Moore et al
EPI_ISL_446581,Wales Specialist Virology Centre,Public Health Wales Microbiology Cardiff,Catherine Moore et al
EPI_ISL_446582,Wales Specialist Virology Centre,Public Health Wales Microbiology Cardiff,Catherine Moore et al
EPI_ISL_446583,Wales Specialist Virology Centre,Public Health Wales Microbiology Cardiff,Catherine Moore et al
EPI_ISL_446584,Wales Specialist Virology Centre,Public Health Wales Microbiology Cardiff,Catherine Moore et al
EPI_ISL_446585,Wales Specialist Virology Centre,Public Health Wales Microbiology Cardiff,Catherine Moore et al
EPI_ISL_446586,Wales Specialist Virology Centre,Public Health Wales Microbiology Cardiff,Catherine Moore et al
EPI_ISL_446587,Wales Specialist Virology Centre,Public Health Wales Microbiology Cardiff,Catherine Moore et al
EPI_ISL_446588,Wales Specialist Virology Centre,Public Health Wales Microbiology Cardiff,Catherine Moore et al
EPI_ISL_446589,Wales Specialist Virology Centre,Public Health Wales Microbiology Cardiff,Catherine Moore et al
EPI_ISL_446590,Wales Specialist Virology Centre,Public Health Wales Microbiology Cardiff,Catherine Moore et al
EPI_ISL_446591,Wales Specialist Virology Centre,Public Health Wales Microbiology Cardiff,Catherine Moore et al
EPI_ISL_446592,Wales Specialist Virology Centre,Public Health Wales Microbiology Cardiff,Catherine Moore et al
EPI_ISL_446593,Wales Specialist Virology Centre,Public Health Wales Microbiology Cardiff,Catherine Moore et al
EPI_ISL_446594,Wales Specialist Virology Centre,Public Health Wales Microbiology Cardiff,Catherine Moore et al
EPI_ISL_446595,Wales Specialist Virology Centre,Public Health Wales Microbiology Cardiff,Catherine Moore et al
EPI_ISL_446596,Wales Specialist Virology Centre,Public Health Wales Microbiology Cardiff,Catherine Moore et al
EPI_ISL_446597,Wales Specialist Virology Centre,Public Health Wales Microbiology Cardiff,Catherine Moore et al
EPI_ISL_446598,Wales Specialist Virology Centre,Public Health Wales Microbiology Cardiff,Catherine Moore et al
EPI_ISL_446599,Wales Specialist Virology Centre,Public Health Wales Microbiology Cardiff,Catherine Moore et al
EPI_ISL_446600,Wales Specialist Virology Centre,Public Health Wales Microbiology Cardiff,Catherine Moore et al
EPI_ISL_446601,Wales Specialist Virology Centre,Public Health Wales Microbiology Cardiff,Catherine Moore et al
EPI_ISL_446602,Wales Specialist Virology Centre,Public Health Wales Microbiology Cardiff,Catherine Moore et al
EPI_ISL_446603,Wales Specialist Virology Centre,Public Health Wales Microbiology Cardiff,Catherine Moore et al
EPI_ISL_446604,Wales Specialist Virology Centre,Public Health Wales Microbiology Cardiff,Catherine Moore et al
EPI_ISL_446605,Wales Specialist Virology Centre,Public Health Wales Microbiology Cardiff,Catherine Moore et al
EPI_ISL_446606,Wales Specialist Virology Centre,Public Health Wales Microbiology Cardiff,Catherine Moore et al
EPI_ISL_446607,Wales Specialist Virology Centre,Public Health Wales Microbiology Cardiff,Catherine Moore et al
EPI_ISL_446608,Wales Specialist Virology Centre,Public Health Wales Microbiology Cardiff,Catherine Moore et al
EPI_ISL_446609,Wales Specialist Virology Centre,Public Health Wales Microbiology Cardiff,Catherine Moore et al
EPI_ISL_446610,Wales Specialist Virology Centre,Public Health Wales Microbiology Cardiff,Catherine Moore et al
EPI_ISL_446611,Wales Specialist Virology Centre,Public Health Wales Microbiology Cardiff,Catherine Moore et al
EPI_ISL_446612,Wales Specialist Virology Centre,Public Health Wales Microbiology Cardiff,Catherine Moore et al
EPI_ISL_446613,Wales Specialist Virology Centre,Public Health Wales Microbiology Cardiff,Catherine Moore et al
EPI_ISL_446614,Wales Specialist Virology Centre,Public Health Wales Microbiology Cardiff,Catherine Moore et al
EPI_ISL_446615,Wales Specialist Virology Centre,Public Health Wales Microbiology Cardiff,Catherine Moore et al
EPI_ISL_446616,Wales Specialist Virology Centre,Public Health Wales Microbiology Cardiff,Catherine Moore et al
EPI_ISL_446617,Wales Specialist Virology Centre,Public Health Wales Microbiology Cardiff,Catherine Moore et al
EPI_ISL_446618,Wales Specialist Virology Centre,Public Health Wales Microbiology Cardiff,Catherine Moore et al
EPI_ISL_446619,Wales Specialist Virology Centre,Public Health Wales Microbiology Cardiff,Catherine Moore et al
EPI_ISL_446620,Wales Specialist Virology Centre,Public Health Wales Microbiology Cardiff,Catherine Moore et al
EPI_ISL_446621,Wales Specialist Virology Centre,Public Health Wales Microbiology Cardiff,Catherine Moore et al
EPI_ISL_446622,Wales Specialist Virology Centre,Public Health Wales Microbiology Cardiff,Catherine Moore et al
EPI_ISL_446623,Wales Specialist Virology Centre,Public Health Wales Microbiology Cardiff,Catherine Moore et al
EPI_ISL_446624,Wales Specialist Virology Centre,Public Health Wales Microbiology Cardiff,Catherine Moore et al
EPI_ISL_446625,Wales Specialist Virology Centre,Public Health Wales Microbiology Cardiff,Catherine Moore et al
EPI_ISL_446626,Wales Specialist Virology Centre,Public Health Wales Microbiology Cardiff,Catherine Moore et al
EPI_ISL_446627,Wales Specialist Virology Centre,Public Health Wales Microbiology Cardiff,Catherine Moore et al
EPI_ISL_446628,Wales Specialist Virology Centre,Public Health Wales Microbiology Cardiff,Catherine Moore et al
EPI_ISL_446629,Wales Specialist Virology Centre,Public Health Wales Microbiology Cardiff,Catherine Moore et al
EPI_ISL_446630,Wales Specialist Virology Centre,Public Health Wales Microbiology Cardiff,Catherine Moore et al
EPI_ISL_446631,Wales Specialist Virology Centre,Public Health Wales Microbiology Cardiff,Catherine Moore et al
EPI_ISL_446632,Wales Specialist Virology Centre,Public Health Wales Microbiology Cardiff,Catherine Moore et al
EPI_ISL_446633,Wales Specialist Virology Centre,Public Health Wales Microbiology Cardiff,Catherine Moore et al
EPI_ISL_446634,Wales Specialist Virology Centre,Public Health Wales Microbiology Cardiff,Catherine Moore et al
EPI_ISL_446635,Wales Specialist Virology Centre,Public Health Wales Microbiology Cardiff,Catherine Moore et al
EPI_ISL_446636,Wales Specialist Virology Centre,Public Health Wales Microbiology Cardiff,Catherine Moore et al
EPI_ISL_446637,Wales Specialist Virology Centre,Public Health Wales Microbiology Cardiff,Catherine Moore et al
EPI_ISL_446638,Wales Specialist Virology Centre,Public Health Wales Microbiology Cardiff,Catherine Moore et al
EPI_ISL_446639,Wales Specialist Virology Centre,Public Health Wales Microbiology Cardiff,Catherine Moore et al
EPI_ISL_446640,Wales Specialist Virology Centre,Public Health Wales Microbiology Cardiff,Catherine Moore et al
EPI_ISL_446641,Wales Specialist Virology Centre,Public Health Wales Microbiology Cardiff,Catherine Moore et al
EPI_ISL_446642,Wales Specialist Virology Centre,Public Health Wales Microbiology Cardiff,Catherine Moore et al
EPI_ISL_446643,Wales Specialist Virology Centre,Public Health Wales Microbiology Cardiff,Catherine Moore et al
EPI_ISL_446644,Wales Specialist Virology Centre,Public Health Wales Microbiology Cardiff,Catherine Moore et al
EPI_ISL_446645,Wales Specialist Virology Centre,Public Health Wales Microbiology Cardiff,Catherine Moore et al
EPI_ISL_446646,Wales Specialist Virology Centre,Public Health Wales Microbiology Cardiff,Catherine Moore et al
EPI_ISL_446647,Wales Specialist Virology Centre,Public Health Wales Microbiology Cardiff,Catherine Moore et al
EPI_ISL_446648,Wales Specialist Virology Centre,Public Health Wales Microbiology Cardiff,Catherine Moore et al
EPI_ISL_446649,Wales Specialist Virology Centre,Public Health Wales Microbiology Cardiff,Catherine Moore et al
EPI_ISL_446650,Wales Specialist Virology Centre,Public Health Wales Microbiology Cardiff,Catherine Moore et al
EPI_ISL_446651,Wales Specialist Virology Centre,Public Health Wales Microbiology Cardiff,Catherine Moore et al
EPI_ISL_446652,Wales Specialist Virology Centre,Public Health Wales Microbiology Cardiff,Catherine Moore et al
EPI_ISL_446653,Wales Specialist Virology Centre,Public Health Wales Microbiology Cardiff,Catherine Moore et al
EPI_ISL_474327,Originating lab: Wales Specialist Virology Centre Sequencing lab: Pathogen Genomics Unit,COVID-19 Genomics UK (COG-UK) Consortium,Catherine Moore et al
EPI_ISL_474328,Originating lab: Wales Specialist Virology Centre Sequencing lab: Pathogen Genomics Unit,COVID-19 Genomics UK (COG-UK) Consortium,Catherine Moore et al
EPI_ISL_474329,Originating lab: Wales Specialist Virology Centre Sequencing lab: Pathogen Genomics Unit,COVID-19 Genomics UK (COG-UK) Consortium,Catherine Moore et al
EPI_ISL_474331,Originating lab: Wales Specialist Virology Centre Sequencing lab: Pathogen Genomics Unit,COVID-19 Genomics UK (COG-UK) Consortium,Catherine Moore et al
EPI_ISL_474333,Originating lab: Wales Specialist Virology Centre Sequencing lab: Pathogen Genomics Unit,COVID-19 Genomics UK (COG-UK) Consortium,Catherine Moore et al
EPI_ISL_474334,Originating lab: Wales Specialist Virology Centre Sequencing lab: Pathogen Genomics Unit,COVID-19 Genomics UK (COG-UK) Consortium,Catherine Moore et al
EPI_ISL_474335,Originating lab: Wales Specialist Virology Centre Sequencing lab: Pathogen Genomics Unit,COVID-19 Genomics UK (COG-UK) Consortium,Catherine Moore et al
EPI_ISL_474336,Originating lab: Wales Specialist Virology Centre Sequencing lab: Pathogen Genomics Unit,COVID-19 Genomics UK (COG-UK) Consortium,Catherine Moore et al
EPI_ISL_474337,Originating lab: Wales Specialist Virology Centre Sequencing lab: Pathogen Genomics Unit,COVID-19 Genomics UK (COG-UK) Consortium,Catherine Moore et al
EPI_ISL_474338,Originating lab: Wales Specialist Virology Centre Sequencing lab: Pathogen Genomics Unit,COVID-19 Genomics UK (COG-UK) Consortium,Catherine Moore et al
EPI_ISL_474339,Originating lab: Wales Specialist Virology Centre Sequencing lab: Pathogen Genomics Unit,COVID-19 Genomics UK (COG-UK) Consortium,Catherine Moore et al
EPI_ISL_474340,Originating lab: Wales Specialist Virology Centre Sequencing lab: Pathogen Genomics Unit,COVID-19 Genomics UK (COG-UK) Consortium,Catherine Moore et al
EPI_ISL_474341,Originating lab: Wales Specialist Virology Centre Sequencing lab: Pathogen Genomics Unit,COVID-19 Genomics UK (COG-UK) Consortium,Catherine Moore et al
EPI_ISL_474342,Originating lab: Wales Specialist Virology Centre Sequencing lab: Pathogen Genomics Unit,COVID-19 Genomics UK (COG-UK) Consortium,Catherine Moore et al
EPI_ISL_474343,Originating lab: Wales Specialist Virology Centre Sequencing lab: Pathogen Genomics Unit,COVID-19 Genomics UK (COG-UK) Consortium,Catherine Moore et al
EPI_ISL_474344,Originating lab: Wales Specialist Virology Centre Sequencing lab: Pathogen Genomics Unit,COVID-19 Genomics UK (COG-UK) Consortium,Catherine Moore et al
EPI_ISL_474345,Originating lab: Wales Specialist Virology Centre Sequencing lab: Pathogen Genomics Unit,COVID-19 Genomics UK (COG-UK) Consortium,Catherine Moore et al
EPI_ISL_474346,Originating lab: Wales Specialist Virology Centre Sequencing lab: Pathogen Genomics Unit,COVID-19 Genomics UK (COG-UK) Consortium,Catherine Moore et al
EPI_ISL_474347,Originating lab: Wales Specialist Virology Centre Sequencing lab: Pathogen Genomics Unit,COVID-19 Genomics UK (COG-UK) Consortium,Catherine Moore et al
EPI_ISL_474348,Originating lab: Wales Specialist Virology Centre Sequencing lab: Pathogen Genomics Unit,COVID-19 Genomics UK (COG-UK) Consortium,Catherine Moore et al
EPI_ISL_474349,Originating lab: Wales Specialist Virology Centre Sequencing lab: Pathogen Genomics Unit,COVID-19 Genomics UK (COG-UK) Consortium,Catherine Moore et al
EPI_ISL_474350,Originating lab: Wales Specialist Virology Centre Sequencing lab: Pathogen Genomics Unit,COVID-19 Genomics UK (COG-UK) Consortium,Catherine Moore et al
EPI_ISL_474351,Originating lab: Wales Specialist Virology Centre Sequencing lab: Pathogen Genomics Unit,COVID-19 Genomics UK (COG-UK) Consortium,Catherine Moore et al
EPI_ISL_474352,Originating lab: Wales Specialist Virology Centre Sequencing lab: Pathogen Genomics Unit,COVID-19 Genomics UK (COG-UK) Consortium,Catherine Moore et al
EPI_ISL_474353,Originating lab: Wales Specialist Virology Centre Sequencing lab: Pathogen Genomics Unit,COVID-19 Genomics UK (COG-UK) Consortium,Catherine Moore et al
EPI_ISL_474354,Originating lab: Wales Specialist Virology Centre Sequencing lab: Pathogen Genomics Unit,COVID-19 Genomics UK (COG-UK) Consortium,Catherine Moore et al
EPI_ISL_474355,Originating lab: Wales Specialist Virology Centre Sequencing lab: Pathogen Genomics Unit,COVID-19 Genomics UK (COG-UK) Consortium,Catherine Moore et al
EPI_ISL_474356,Originating lab: Wales Specialist Virology Centre Sequencing lab: Pathogen Genomics Unit,COVID-19 Genomics UK (COG-UK) Consortium,Catherine Moore et al
EPI_ISL_474357,Originating lab: Wales Specialist Virology Centre Sequencing lab: Pathogen Genomics Unit,COVID-19 Genomics UK (COG-UK) Consortium,Catherine Moore et al
EPI_ISL_474358,Originating lab: Wales Specialist Virology Centre Sequencing lab: Pathogen Genomics Unit,COVID-19 Genomics UK (COG-UK) Consortium,Catherine Moore et al
EPI_ISL_474359,Originating lab: Wales Specialist Virology Centre Sequencing lab: Pathogen Genomics Unit,COVID-19 Genomics UK (COG-UK) Consortium,Catherine Moore et al
EPI_ISL_474360,Originating lab: Wales Specialist Virology Centre Sequencing lab: Pathogen Genomics Unit,COVID-19 Genomics UK (COG-UK) Consortium,Catherine Moore et al
EPI_ISL_474361,Originating lab: Wales Specialist Virology Centre Sequencing lab: Pathogen Genomics Unit,COVID-19 Genomics UK (COG-UK) Consortium,Catherine Moore et al
EPI_ISL_474362,Originating lab: Wales Specialist Virology Centre Sequencing lab: Pathogen Genomics Unit,COVID-19 Genomics UK (COG-UK) Consortium,Catherine Moore et al
EPI_ISL_474363,Originating lab: Wales Specialist Virology Centre Sequencing lab: Pathogen Genomics Unit,COVID-19 Genomics UK (COG-UK) Consortium,Catherine Moore et al
EPI_ISL_474364,Originating lab: Wales Specialist Virology Centre Sequencing lab: Pathogen Genomics Unit,COVID-19 Genomics UK (COG-UK) Consortium,Catherine Moore et al
EPI_ISL_474365,Originating lab: Wales Specialist Virology Centre Sequencing lab: Pathogen Genomics Unit,COVID-19 Genomics UK (COG-UK) Consortium,Catherine Moore et al
EPI_ISL_474366,Originating lab: Wales Specialist Virology Centre Sequencing lab: Pathogen Genomics Unit,COVID-19 Genomics UK (COG-UK) Consortium,Catherine Moore et al
EPI_ISL_474367,Originating lab: Wales Specialist Virology Centre Sequencing lab: Pathogen Genomics Unit,COVID-19 Genomics UK (COG-UK) Consortium,Catherine Moore et al
EPI_ISL_474368,Originating lab: Wales Specialist Virology Centre Sequencing lab: Pathogen Genomics Unit,COVID-19 Genomics UK (COG-UK) Consortium,Catherine Moore et al
EPI_ISL_474369,Originating lab: Wales Specialist Virology Centre Sequencing lab: Pathogen Genomics Unit,COVID-19 Genomics UK (COG-UK) Consortium,Catherine Moore et al
EPI_ISL_474370,Originating lab: Wales Specialist Virology Centre Sequencing lab: Pathogen Genomics Unit,COVID-19 Genomics UK (COG-UK) Consortium,Catherine Moore et al
EPI_ISL_474371,Originating lab: Wales Specialist Virology Centre Sequencing lab: Pathogen Genomics Unit,COVID-19 Genomics UK (COG-UK) Consortium,Catherine Moore et al
EPI_ISL_474372,Originating lab: Wales Specialist Virology Centre Sequencing lab: Pathogen Genomics Unit,COVID-19 Genomics UK (COG-UK) Consortium,Catherine Moore et al
EPI_ISL_474373,Originating lab: Wales Specialist Virology Centre Sequencing lab: Pathogen Genomics Unit,COVID-19 Genomics UK (COG-UK) Consortium,Catherine Moore et al
EPI_ISL_474374,Originating lab: Wales Specialist Virology Centre Sequencing lab: Pathogen Genomics Unit,COVID-19 Genomics UK (COG-UK) Consortium,Catherine Moore et al
EPI_ISL_474375,Originating lab: Wales Specialist Virology Centre Sequencing lab: Pathogen Genomics Unit,COVID-19 Genomics UK (COG-UK) Consortium,Catherine Moore et al
EPI_ISL_474376,Originating lab: Wales Specialist Virology Centre Sequencing lab: Pathogen Genomics Unit,COVID-19 Genomics UK (COG-UK) Consortium,Catherine Moore et al
EPI_ISL_474377,Originating lab: Wales Specialist Virology Centre Sequencing lab: Pathogen Genomics Unit,COVID-19 Genomics UK (COG-UK) Consortium,Catherine Moore et al
EPI_ISL_474378,Originating lab: Wales Specialist Virology Centre Sequencing lab: Pathogen Genomics Unit,COVID-19 Genomics UK (COG-UK) Consortium,Catherine Moore et al
EPI_ISL_474379,Originating lab: Wales Specialist Virology Centre Sequencing lab: Pathogen Genomics Unit,COVID-19 Genomics UK (COG-UK) Consortium,Catherine Moore et al
EPI_ISL_474380,Originating lab: Wales Specialist Virology Centre Sequencing lab: Pathogen Genomics Unit,COVID-19 Genomics UK (COG-UK) Consortium,Catherine Moore et al
EPI_ISL_474381,Originating lab: Wales Specialist Virology Centre Sequencing lab: Pathogen Genomics Unit,COVID-19 Genomics UK (COG-UK) Consortium,Catherine Moore et al
EPI_ISL_474382,Originating lab: Wales Specialist Virology Centre Sequencing lab: Pathogen Genomics Unit,COVID-19 Genomics UK (COG-UK) Consortium,Catherine Moore et al
EPI_ISL_474383,Originating lab: Wales Specialist Virology Centre Sequencing lab: Pathogen Genomics Unit,COVID-19 Genomics UK (COG-UK) Consortium,Catherine Moore et al
EPI_ISL_474384,Originating lab: Wales Specialist Virology Centre Sequencing lab: Pathogen Genomics Unit,COVID-19 Genomics UK (COG-UK) Consortium,Catherine Moore et al
EPI_ISL_474385,Originating lab: Wales Specialist Virology Centre Sequencing lab: Pathogen Genomics Unit,COVID-19 Genomics UK (COG-UK) Consortium,Catherine Moore et al
EPI_ISL_474386,Originating lab: Wales Specialist Virology Centre Sequencing lab: Pathogen Genomics Unit,COVID-19 Genomics UK (COG-UK) Consortium,Catherine Moore et al
EPI_ISL_474387,Originating lab: Wales Specialist Virology Centre Sequencing lab: Pathogen Genomics Unit,COVID-19 Genomics UK (COG-UK) Consortium,Catherine Moore et al
EPI_ISL_474388,Originating lab: Wales Specialist Virology Centre Sequencing lab: Pathogen Genomics Unit,COVID-19 Genomics UK (COG-UK) Consortium,Catherine Moore et al
EPI_ISL_474389,Originating lab: Wales Specialist Virology Centre Sequencing lab: Pathogen Genomics Unit,COVID-19 Genomics UK (COG-UK) Consortium,Catherine Moore et al
EPI_ISL_474390,Originating lab: Wales Specialist Virology Centre Sequencing lab: Pathogen Genomics Unit,COVID-19 Genomics UK (COG-UK) Consortium,Catherine Moore et al
EPI_ISL_474391,Originating lab: Wales Specialist Virology Centre Sequencing lab: Pathogen Genomics Unit,COVID-19 Genomics UK (COG-UK) Consortium,Catherine Moore et al
EPI_ISL_474392,Originating lab: Wales Specialist Virology Centre Sequencing lab: Pathogen Genomics Unit,COVID-19 Genomics UK (COG-UK) Consortium,Catherine Moore et al
EPI_ISL_474393,Originating lab: Wales Specialist Virology Centre Sequencing lab: Pathogen Genomics Unit,COVID-19 Genomics UK (COG-UK) Consortium,Catherine Moore et al
EPI_ISL_474394,Originating lab: Wales Specialist Virology Centre Sequencing lab: Pathogen Genomics Unit,COVID-19 Genomics UK (COG-UK) Consortium,Catherine Moore et al
EPI_ISL_474395,Originating lab: Wales Specialist Virology Centre Sequencing lab: Pathogen Genomics Unit,COVID-19 Genomics UK (COG-UK) Consortium,Catherine Moore et al
EPI_ISL_474396,Originating lab: Wales Specialist Virology Centre Sequencing lab: Pathogen Genomics Unit,COVID-19 Genomics UK (COG-UK) Consortium,Catherine Moore et al
EPI_ISL_474397,Originating lab: Wales Specialist Virology Centre Sequencing lab: Pathogen Genomics Unit,COVID-19 Genomics UK (COG-UK) Consortium,Catherine Moore et al
EPI_ISL_474398,Originating lab: Wales Specialist Virology Centre Sequencing lab: Pathogen Genomics Unit,COVID-19 Genomics UK (COG-UK) Consortium,Catherine Moore et al
EPI_ISL_474399,Originating lab: Wales Specialist Virology Centre Sequencing lab: Pathogen Genomics Unit,COVID-19 Genomics UK (COG-UK) Consortium,Catherine Moore et al
EPI_ISL_474400,Originating lab: Wales Specialist Virology Centre Sequencing lab: Pathogen Genomics Unit,COVID-19 Genomics UK (COG-UK) Consortium,Catherine Moore et al
EPI_ISL_446654,Wales Specialist Virology Centre,Public Health Wales Microbiology Cardiff,Catherine Moore et al
EPI_ISL_446655,Wales Specialist Virology Centre,Public Health Wales Microbiology Cardiff,Catherine Moore et al
EPI_ISL_446656,Wales Specialist Virology Centre,Public Health Wales Microbiology Cardiff,Catherine Moore et al
EPI_ISL_446657,Wales Specialist Virology Centre,Public Health Wales Microbiology Cardiff,Catherine Moore et al
EPI_ISL_446658,Wales Specialist Virology Centre,Public Health Wales Microbiology Cardiff,Catherine Moore et al
EPI_ISL_446660,Wales Specialist Virology Centre,Public Health Wales Microbiology Cardiff,Catherine Moore et al
EPI_ISL_446661,Wales Specialist Virology Centre,Public Health Wales Microbiology Cardiff,Catherine Moore et al
EPI_ISL_446662,Wales Specialist Virology Centre,Public Health Wales Microbiology Cardiff,Catherine Moore et al
EPI_ISL_446663,Wales Specialist Virology Centre,Public Health Wales Microbiology Cardiff,Catherine Moore et al
EPI_ISL_474401,Originating lab: Wales Specialist Virology Centre Sequencing lab: Pathogen Genomics Unit,COVID-19 Genomics UK (COG-UK) Consortium,Catherine Moore et al
EPI_ISL_446664,Wales Specialist Virology Centre,Public Health Wales Microbiology Cardiff,Catherine Moore et al
EPI_ISL_446665,Wales Specialist Virology Centre,Public Health Wales Microbiology Cardiff,Catherine Moore et al
EPI_ISL_446666,Wales Specialist Virology Centre,Public Health Wales Microbiology Cardiff,Catherine Moore et al
EPI_ISL_446667,Wales Specialist Virology Centre,Public Health Wales Microbiology Cardiff,Catherine Moore et al
EPI_ISL_446668,Wales Specialist Virology Centre,Public Health Wales Microbiology Cardiff,Catherine Moore et al
EPI_ISL_446669,Wales Specialist Virology Centre,Public Health Wales Microbiology Cardiff,Catherine Moore et al
EPI_ISL_446670,Wales Specialist Virology Centre,Public Health Wales Microbiology Cardiff,Catherine Moore et al
EPI_ISL_474402,Originating lab: Wales Specialist Virology Centre Sequencing lab: Pathogen Genomics Unit,COVID-19 Genomics UK (COG-UK) Consortium,Catherine Moore et al
EPI_ISL_446671,Wales Specialist Virology Centre,Public Health Wales Microbiology Cardiff,Catherine Moore et al
EPI_ISL_446672,Wales Specialist Virology Centre,Public Health Wales Microbiology Cardiff,Catherine Moore et al
EPI_ISL_446673,Wales Specialist Virology Centre,Public Health Wales Microbiology Cardiff,Catherine Moore et al
EPI_ISL_446674,Wales Specialist Virology Centre,Public Health Wales Microbiology Cardiff,Catherine Moore et al
EPI_ISL_446675,Wales Specialist Virology Centre,Public Health Wales Microbiology Cardiff,Catherine Moore et al
EPI_ISL_446676,Wales Specialist Virology Centre,Public Health Wales Microbiology Cardiff,Catherine Moore et al
EPI_ISL_446677,Wales Specialist Virology Centre,Public Health Wales Microbiology Cardiff,Catherine Moore et al
EPI_ISL_446678,Wales Specialist Virology Centre,Public Health Wales Microbiology Cardiff,Catherine Moore et al
EPI_ISL_446679,Wales Specialist Virology Centre,Public Health Wales Microbiology Cardiff,Catherine Moore et al
EPI_ISL_446680,Wales Specialist Virology Centre,Public Health Wales Microbiology Cardiff,Catherine Moore et al
EPI_ISL_446682,Wales Specialist Virology Centre,Public Health Wales Microbiology Cardiff,Catherine Moore et al
EPI_ISL_446683,Wales Specialist Virology Centre,Public Health Wales Microbiology Cardiff,Catherine Moore et al
EPI_ISL_446684,Wales Specialist Virology Centre,Public Health Wales Microbiology Cardiff,Catherine Moore et al
EPI_ISL_446685,Wales Specialist Virology Centre,Public Health Wales Microbiology Cardiff,Catherine Moore et al
EPI_ISL_446686,Wales Specialist Virology Centre,Public Health Wales Microbiology Cardiff,Catherine Moore et al
EPI_ISL_446687,Wales Specialist Virology Centre,Public Health Wales Microbiology Cardiff,Catherine Moore et al
EPI_ISL_446688,Wales Specialist Virology Centre,Public Health Wales Microbiology Cardiff,Catherine Moore et al
EPI_ISL_446689,Wales Specialist Virology Centre,Public Health Wales Microbiology Cardiff,Catherine Moore et al
EPI_ISL_446690,Wales Specialist Virology Centre,Public Health Wales Microbiology Cardiff,Catherine Moore et al
EPI_ISL_446691,Wales Specialist Virology Centre,Public Health Wales Microbiology Cardiff,Catherine Moore et al
EPI_ISL_446693,Wales Specialist Virology Centre,Public Health Wales Microbiology Cardiff,Catherine Moore et al
EPI_ISL_446694,Wales Specialist Virology Centre,Public Health Wales Microbiology Cardiff,Catherine Moore et al
EPI_ISL_446695,Wales Specialist Virology Centre,Public Health Wales Microbiology Cardiff,Catherine Moore et al
EPI_ISL_446696,Wales Specialist Virology Centre,Public Health Wales Microbiology Cardiff,Catherine Moore et al
EPI_ISL_446697,Wales Specialist Virology Centre,Public Health Wales Microbiology Cardiff,Catherine Moore et al
EPI_ISL_446698,Wales Specialist Virology Centre,Public Health Wales Microbiology Cardiff,Catherine Moore et al
EPI_ISL_446699,Wales Specialist Virology Centre,Public Health Wales Microbiology Cardiff,Catherine Moore et al
EPI_ISL_446700,Wales Specialist Virology Centre,Public Health Wales Microbiology Cardiff,Catherine Moore et al
EPI_ISL_446701,Wales Specialist Virology Centre,Public Health Wales Microbiology Cardiff,Catherine Moore et al
EPI_ISL_446702,Wales Specialist Virology Centre,Public Health Wales Microbiology Cardiff,Catherine Moore et al
EPI_ISL_446703,Wales Specialist Virology Centre,Public Health Wales Microbiology Cardiff,Catherine Moore et al
EPI_ISL_446704,Wales Specialist Virology Centre,Public Health Wales Microbiology Cardiff,Catherine Moore et al
EPI_ISL_446705,Wales Specialist Virology Centre,Public Health Wales Microbiology Cardiff,Catherine Moore et al
EPI_ISL_446706,Wales Specialist Virology Centre,Public Health Wales Microbiology Cardiff,Catherine Moore et al
EPI_ISL_446707,Wales Specialist Virology Centre,Public Health Wales Microbiology Cardiff,Catherine Moore et al
EPI_ISL_446708,Wales Specialist Virology Centre,Public Health Wales Microbiology Cardiff,Catherine Moore et al
EPI_ISL_446709,Wales Specialist Virology Centre,Public Health Wales Microbiology Cardiff,Catherine Moore et al
EPI_ISL_446710,Wales Specialist Virology Centre,Public Health Wales Microbiology Cardiff,Catherine Moore et al
EPI_ISL_446711,Wales Specialist Virology Centre,Public Health Wales Microbiology Cardiff,Catherine Moore et al
EPI_ISL_446712,Wales Specialist Virology Centre,Public Health Wales Microbiology Cardiff,Catherine Moore et al
EPI_ISL_446713,Wales Specialist Virology Centre,Public Health Wales Microbiology Cardiff,Catherine Moore et al
EPI_ISL_446714,Wales Specialist Virology Centre,Public Health Wales Microbiology Cardiff,Catherine Moore et al
EPI_ISL_446715,Wales Specialist Virology Centre,Public Health Wales Microbiology Cardiff,Catherine Moore et al
EPI_ISL_446716,Wales Specialist Virology Centre,Public Health Wales Microbiology Cardiff,Catherine Moore et al
EPI_ISL_446717,Wales Specialist Virology Centre,Public Health Wales Microbiology Cardiff,Catherine Moore et al
EPI_ISL_446718,Wales Specialist Virology Centre,Public Health Wales Microbiology Cardiff,Catherine Moore et al
EPI_ISL_446719,Wales Specialist Virology Centre,Public Health Wales Microbiology Cardiff,Catherine Moore et al
EPI_ISL_446720,Wales Specialist Virology Centre,Public Health Wales Microbiology Cardiff,Catherine Moore et al
EPI_ISL_446721,Wales Specialist Virology Centre,Public Health Wales Microbiology Cardiff,Catherine Moore et al
EPI_ISL_446722,Wales Specialist Virology Centre,Public Health Wales Microbiology Cardiff,Catherine Moore et al
EPI_ISL_446723,Wales Specialist Virology Centre,Public Health Wales Microbiology Cardiff,Catherine Moore et al
EPI_ISL_446724,Wales Specialist Virology Centre,Public Health Wales Microbiology Cardiff,Catherine Moore et al
EPI_ISL_446725,Wales Specialist Virology Centre,Public Health Wales Microbiology Cardiff,Catherine Moore et al
EPI_ISL_446726,Wales Specialist Virology Centre,Public Health Wales Microbiology Cardiff,Catherine Moore et al
EPI_ISL_446727,Wales Specialist Virology Centre,Public Health Wales Microbiology Cardiff,Catherine Moore et al
EPI_ISL_446728,Wales Specialist Virology Centre,Public Health Wales Microbiology Cardiff,Catherine Moore et al
EPI_ISL_446729,Wales Specialist Virology Centre,Public Health Wales Microbiology Cardiff,Catherine Moore et al
EPI_ISL_446730,Wales Specialist Virology Centre,Public Health Wales Microbiology Cardiff,Catherine Moore et al
EPI_ISL_446731,Wales Specialist Virology Centre,Public Health Wales Microbiology Cardiff,Catherine Moore et al
EPI_ISL_446732,Wales Specialist Virology Centre,Public Health Wales Microbiology Cardiff,Catherine Moore et al
EPI_ISL_446733,Wales Specialist Virology Centre,Public Health Wales Microbiology Cardiff,Catherine Moore et al
EPI_ISL_446734,Wales Specialist Virology Centre,Public Health Wales Microbiology Cardiff,Catherine Moore et al
EPI_ISL_446735,Wales Specialist Virology Centre,Public Health Wales Microbiology Cardiff,Catherine Moore et al
EPI_ISL_446736,Wales Specialist Virology Centre,Public Health Wales Microbiology Cardiff,Catherine Moore et al
EPI_ISL_446737,Wales Specialist Virology Centre,Public Health Wales Microbiology Cardiff,Catherine Moore et al
EPI_ISL_446738,Wales Specialist Virology Centre,Public Health Wales Microbiology Cardiff,Catherine Moore et al
EPI_ISL_446739,Wales Specialist Virology Centre,Public Health Wales Microbiology Cardiff,Catherine Moore et al
EPI_ISL_446740,Wales Specialist Virology Centre,Public Health Wales Microbiology Cardiff,Catherine Moore et al
EPI_ISL_446741,Wales Specialist Virology Centre,Public Health Wales Microbiology Cardiff,Catherine Moore et al
EPI_ISL_446742,Wales Specialist Virology Centre,Public Health Wales Microbiology Cardiff,Catherine Moore et al
EPI_ISL_446743,Wales Specialist Virology Centre,Public Health Wales Microbiology Cardiff,Catherine Moore et al
EPI_ISL_446744,Wales Specialist Virology Centre,Public Health Wales Microbiology Cardiff,Catherine Moore et al
EPI_ISL_446745,Wales Specialist Virology Centre,Public Health Wales Microbiology Cardiff,Catherine Moore et al
EPI_ISL_446746,Wales Specialist Virology Centre,Public Health Wales Microbiology Cardiff,Catherine Moore et al
EPI_ISL_446748,Wales Specialist Virology Centre,Public Health Wales Microbiology Cardiff,Catherine Moore et al
EPI_ISL_446749,Wales Specialist Virology Centre,Public Health Wales Microbiology Cardiff,Catherine Moore et al
EPI_ISL_446750,Wales Specialist Virology Centre,Public Health Wales Microbiology Cardiff,Catherine Moore et al
EPI_ISL_446751,Wales Specialist Virology Centre,Public Health Wales Microbiology Cardiff,Catherine Moore et al
EPI_ISL_446752,Wales Specialist Virology Centre,Public Health Wales Microbiology Cardiff,Catherine Moore et al
EPI_ISL_446753,Wales Specialist Virology Centre,Public Health Wales Microbiology Cardiff,Catherine Moore et al
EPI_ISL_446754,Wales Specialist Virology Centre,Public Health Wales Microbiology Cardiff,Catherine Moore et al
EPI_ISL_446755,Wales Specialist Virology Centre,Public Health Wales Microbiology Cardiff,Catherine Moore et al
EPI_ISL_446756,Wales Specialist Virology Centre,Public Health Wales Microbiology Cardiff,Catherine Moore et al
EPI_ISL_446757,Wales Specialist Virology Centre,Public Health Wales Microbiology Cardiff,Catherine Moore et al
EPI_ISL_446758,Wales Specialist Virology Centre,Public Health Wales Microbiology Cardiff,Catherine Moore et al
EPI_ISL_446759,Wales Specialist Virology Centre,Public Health Wales Microbiology Cardiff,Catherine Moore et al
EPI_ISL_446760,Wales Specialist Virology Centre,Public Health Wales Microbiology Cardiff,Catherine Moore et al
EPI_ISL_446761,Wales Specialist Virology Centre,Public Health Wales Microbiology Cardiff,Catherine Moore et al
EPI_ISL_446762,Wales Specialist Virology Centre,Public Health Wales Microbiology Cardiff,Catherine Moore et al
EPI_ISL_446763,Wales Specialist Virology Centre,Public Health Wales Microbiology Cardiff,Catherine Moore et al
EPI_ISL_474403,Originating lab: Wales Specialist Virology Centre Sequencing lab: Pathogen Genomics Unit,COVID-19 Genomics UK (COG-UK) Consortium,Catherine Moore et al
EPI_ISL_446764,Wales Specialist Virology Centre,Public Health Wales Microbiology Cardiff,Catherine Moore et al
EPI_ISL_446765,Wales Specialist Virology Centre,Public Health Wales Microbiology Cardiff,Catherine Moore et al
EPI_ISL_446766,Wales Specialist Virology Centre,Public Health Wales Microbiology Cardiff,Catherine Moore et al
EPI_ISL_446767,Wales Specialist Virology Centre,Public Health Wales Microbiology Cardiff,Catherine Moore et al
EPI_ISL_446768,Wales Specialist Virology Centre,Public Health Wales Microbiology Cardiff,Catherine Moore et al
EPI_ISL_446769,Wales Specialist Virology Centre,Public Health Wales Microbiology Cardiff,Catherine Moore et al
EPI_ISL_446770,Wales Specialist Virology Centre,Public Health Wales Microbiology Cardiff,Catherine Moore et al
EPI_ISL_446771,Wales Specialist Virology Centre,Public Health Wales Microbiology Cardiff,Catherine Moore et al
EPI_ISL_446772,Wales Specialist Virology Centre,Public Health Wales Microbiology Cardiff,Catherine Moore et al
EPI_ISL_446773,Wales Specialist Virology Centre,Public Health Wales Microbiology Cardiff,Catherine Moore et al
EPI_ISL_446774,Wales Specialist Virology Centre,Public Health Wales Microbiology Cardiff,Catherine Moore et al
EPI_ISL_446775,Wales Specialist Virology Centre,Public Health Wales Microbiology Cardiff,Catherine Moore et al
EPI_ISL_446776,Wales Specialist Virology Centre,Public Health Wales Microbiology Cardiff,Catherine Moore et al
EPI_ISL_446777,Wales Specialist Virology Centre,Public Health Wales Microbiology Cardiff,Catherine Moore et al
EPI_ISL_446778,Wales Specialist Virology Centre,Public Health Wales Microbiology Cardiff,Catherine Moore et al
EPI_ISL_446779,Wales Specialist Virology Centre,Public Health Wales Microbiology Cardiff,Catherine Moore et al
EPI_ISL_446780,Wales Specialist Virology Centre,Public Health Wales Microbiology Cardiff,Catherine Moore et al
EPI_ISL_446781,Wales Specialist Virology Centre,Public Health Wales Microbiology Cardiff,Catherine Moore et al
EPI_ISL_446782,Wales Specialist Virology Centre,Public Health Wales Microbiology Cardiff,Catherine Moore et al
EPI_ISL_446783,Wales Specialist Virology Centre,Public Health Wales Microbiology Cardiff,Catherine Moore et al
EPI_ISL_446784,Wales Specialist Virology Centre,Public Health Wales Microbiology Cardiff,Catherine Moore et al
EPI_ISL_446785,Wales Specialist Virology Centre,Public Health Wales Microbiology Cardiff,Catherine Moore et al
EPI_ISL_446786,Wales Specialist Virology Centre,Public Health Wales Microbiology Cardiff,Catherine Moore et al
EPI_ISL_446787,Wales Specialist Virology Centre,Public Health Wales Microbiology Cardiff,Catherine Moore et al
EPI_ISL_446788,Wales Specialist Virology Centre,Public Health Wales Microbiology Cardiff,Catherine Moore et al
EPI_ISL_446789,Wales Specialist Virology Centre,Public Health Wales Microbiology Cardiff,Catherine Moore et al
EPI_ISL_446790,Wales Specialist Virology Centre,Public Health Wales Microbiology Cardiff,Catherine Moore et al
EPI_ISL_446791,Wales Specialist Virology Centre,Public Health Wales Microbiology Cardiff,Catherine Moore et al
EPI_ISL_446792,Wales Specialist Virology Centre,Public Health Wales Microbiology Cardiff,Catherine Moore et al
EPI_ISL_446793,Wales Specialist Virology Centre,Public Health Wales Microbiology Cardiff,Catherine Moore et al
EPI_ISL_446794,Wales Specialist Virology Centre,Public Health Wales Microbiology Cardiff,Catherine Moore et al
EPI_ISL_446795,Wales Specialist Virology Centre,Public Health Wales Microbiology Cardiff,Catherine Moore et al
EPI_ISL_446796,Wales Specialist Virology Centre,Public Health Wales Microbiology Cardiff,Catherine Moore et al
EPI_ISL_446797,Wales Specialist Virology Centre,Public Health Wales Microbiology Cardiff,Catherine Moore et al
EPI_ISL_446798,Wales Specialist Virology Centre,Public Health Wales Microbiology Cardiff,Catherine Moore et al
EPI_ISL_474404,Originating lab: Wales Specialist Virology Centre Sequencing lab: Pathogen Genomics Unit,COVID-19 Genomics UK (COG-UK) Consortium,Catherine Moore et al
EPI_ISL_446799,Wales Specialist Virology Centre,Public Health Wales Microbiology Cardiff,Catherine Moore et al
EPI_ISL_446800,Wales Specialist Virology Centre,Public Health Wales Microbiology Cardiff,Catherine Moore et al
EPI_ISL_446801,Wales Specialist Virology Centre,Public Health Wales Microbiology Cardiff,Catherine Moore et al
EPI_ISL_446802,Wales Specialist Virology Centre,Public Health Wales Microbiology Cardiff,Catherine Moore et al
EPI_ISL_446803,Wales Specialist Virology Centre,Public Health Wales Microbiology Cardiff,Catherine Moore et al
EPI_ISL_446804,Wales Specialist Virology Centre,Public Health Wales Microbiology Cardiff,Catherine Moore et al
EPI_ISL_446805,Wales Specialist Virology Centre,Public Health Wales Microbiology Cardiff,Catherine Moore et al
EPI_ISL_446806,Wales Specialist Virology Centre,Public Health Wales Microbiology Cardiff,Catherine Moore et al
EPI_ISL_446808,Wales Specialist Virology Centre,Public Health Wales Microbiology Cardiff,Catherine Moore et al
EPI_ISL_446809,Wales Specialist Virology Centre,Public Health Wales Microbiology Cardiff,Catherine Moore et al
EPI_ISL_446810,Wales Specialist Virology Centre,Public Health Wales Microbiology Cardiff,Catherine Moore et al
EPI_ISL_446811,Wales Specialist Virology Centre,Public Health Wales Microbiology Cardiff,Catherine Moore et al
EPI_ISL_446812,Wales Specialist Virology Centre,Public Health Wales Microbiology Cardiff,Catherine Moore et al
EPI_ISL_446813,Wales Specialist Virology Centre,Public Health Wales Microbiology Cardiff,Catherine Moore et al
EPI_ISL_446814,Wales Specialist Virology Centre,Public Health Wales Microbiology Cardiff,Catherine Moore et al
EPI_ISL_446815,Wales Specialist Virology Centre,Public Health Wales Microbiology Cardiff,Catherine Moore et al
EPI_ISL_446816,Wales Specialist Virology Centre,Public Health Wales Microbiology Cardiff,Catherine Moore et al
EPI_ISL_446817,Wales Specialist Virology Centre,Public Health Wales Microbiology Cardiff,Catherine Moore et al
EPI_ISL_446818,Wales Specialist Virology Centre,Public Health Wales Microbiology Cardiff,Catherine Moore et al
EPI_ISL_446819,Wales Specialist Virology Centre,Public Health Wales Microbiology Cardiff,Catherine Moore et al
EPI_ISL_446820,Wales Specialist Virology Centre,Public Health Wales Microbiology Cardiff,Catherine Moore et al
EPI_ISL_446821,Wales Specialist Virology Centre,Public Health Wales Microbiology Cardiff,Catherine Moore et al
EPI_ISL_446822,Wales Specialist Virology Centre,Public Health Wales Microbiology Cardiff,Catherine Moore et al
EPI_ISL_446823,Wales Specialist Virology Centre,Public Health Wales Microbiology Cardiff,Catherine Moore et al
EPI_ISL_446824,Wales Specialist Virology Centre,Public Health Wales Microbiology Cardiff,Catherine Moore et al
EPI_ISL_446825,Wales Specialist Virology Centre,Public Health Wales Microbiology Cardiff,Catherine Moore et al
EPI_ISL_446826,Wales Specialist Virology Centre,Public Health Wales Microbiology Cardiff,Catherine Moore et al
EPI_ISL_446827,Wales Specialist Virology Centre,Public Health Wales Microbiology Cardiff,Catherine Moore et al
EPI_ISL_446828,Wales Specialist Virology Centre,Public Health Wales Microbiology Cardiff,Catherine Moore et al
EPI_ISL_446829,Wales Specialist Virology Centre,Public Health Wales Microbiology Cardiff,Catherine Moore et al
EPI_ISL_446830,Wales Specialist Virology Centre,Public Health Wales Microbiology Cardiff,Catherine Moore et al
EPI_ISL_446831,Wales Specialist Virology Centre,Public Health Wales Microbiology Cardiff,Catherine Moore et al
EPI_ISL_446832,Wales Specialist Virology Centre,Public Health Wales Microbiology Cardiff,Catherine Moore et al
EPI_ISL_446833,Wales Specialist Virology Centre,Public Health Wales Microbiology Cardiff,Catherine Moore et al
EPI_ISL_446834,Wales Specialist Virology Centre,Public Health Wales Microbiology Cardiff,Catherine Moore et al
EPI_ISL_446835,Wales Specialist Virology Centre,Public Health Wales Microbiology Cardiff,Catherine Moore et al
EPI_ISL_446836,Wales Specialist Virology Centre,Public Health Wales Microbiology Cardiff,Catherine Moore et al
EPI_ISL_446837,Wales Specialist Virology Centre,Public Health Wales Microbiology Cardiff,Catherine Moore et al
EPI_ISL_446839,Wales Specialist Virology Centre,Public Health Wales Microbiology Cardiff,Catherine Moore et al
EPI_ISL_446840,Wales Specialist Virology Centre,Public Health Wales Microbiology Cardiff,Catherine Moore et al
EPI_ISL_446841,Wales Specialist Virology Centre,Public Health Wales Microbiology Cardiff,Catherine Moore et al
EPI_ISL_446842,Wales Specialist Virology Centre,Public Health Wales Microbiology Cardiff,Catherine Moore et al
EPI_ISL_446843,Wales Specialist Virology Centre,Public Health Wales Microbiology Cardiff,Catherine Moore et al
EPI_ISL_446844,Wales Specialist Virology Centre,Public Health Wales Microbiology Cardiff,Catherine Moore et al
EPI_ISL_446845,Wales Specialist Virology Centre,Public Health Wales Microbiology Cardiff,Catherine Moore et al
EPI_ISL_446846,Wales Specialist Virology Centre,Public Health Wales Microbiology Cardiff,Catherine Moore et al
EPI_ISL_446847,Wales Specialist Virology Centre,Public Health Wales Microbiology Cardiff,Catherine Moore et al
EPI_ISL_446848,Wales Specialist Virology Centre,Public Health Wales Microbiology Cardiff,Catherine Moore et al
EPI_ISL_446849,Wales Specialist Virology Centre,Public Health Wales Microbiology Cardiff,Catherine Moore et al
EPI_ISL_446850,Wales Specialist Virology Centre,Public Health Wales Microbiology Cardiff,Catherine Moore et al
EPI_ISL_446851,Wales Specialist Virology Centre,Public Health Wales Microbiology Cardiff,Catherine Moore et al
EPI_ISL_446852,Wales Specialist Virology Centre,Public Health Wales Microbiology Cardiff,Catherine Moore et al
EPI_ISL_446853,Wales Specialist Virology Centre,Public Health Wales Microbiology Cardiff,Catherine Moore et al
EPI_ISL_446854,Wales Specialist Virology Centre,Public Health Wales Microbiology Cardiff,Catherine Moore et al
EPI_ISL_446855,Wales Specialist Virology Centre,Public Health Wales Microbiology Cardiff,Catherine Moore et al
EPI_ISL_446856,Wales Specialist Virology Centre,Public Health Wales Microbiology Cardiff,Catherine Moore et al
EPI_ISL_446857,Wales Specialist Virology Centre,Public Health Wales Microbiology Cardiff,Catherine Moore et al
EPI_ISL_446858,Wales Specialist Virology Centre,Public Health Wales Microbiology Cardiff,Catherine Moore et al
EPI_ISL_446859,Wales Specialist Virology Centre,Public Health Wales Microbiology Cardiff,Catherine Moore et al
EPI_ISL_446860,Wales Specialist Virology Centre,Public Health Wales Microbiology Cardiff,Catherine Moore et al
EPI_ISL_446861,Wales Specialist Virology Centre,Public Health Wales Microbiology Cardiff,Catherine Moore et al
EPI_ISL_446862,Wales Specialist Virology Centre,Public Health Wales Microbiology Cardiff,Catherine Moore et al
EPI_ISL_446863,Wales Specialist Virology Centre,Public Health Wales Microbiology Cardiff,Catherine Moore et al
EPI_ISL_446864,Wales Specialist Virology Centre,Public Health Wales Microbiology Cardiff,Catherine Moore et al
EPI_ISL_446865,Wales Specialist Virology Centre,Public Health Wales Microbiology Cardiff,Catherine Moore et al
EPI_ISL_446866,Wales Specialist Virology Centre,Public Health Wales Microbiology Cardiff,Catherine Moore et al
EPI_ISL_446867,Wales Specialist Virology Centre,Public Health Wales Microbiology Cardiff,Catherine Moore et al
EPI_ISL_446868,Wales Specialist Virology Centre,Public Health Wales Microbiology Cardiff,Catherine Moore et al
EPI_ISL_446869,Wales Specialist Virology Centre,Public Health Wales Microbiology Cardiff,Catherine Moore et al
EPI_ISL_446870,Wales Specialist Virology Centre,Public Health Wales Microbiology Cardiff,Catherine Moore et al
EPI_ISL_446871,Wales Specialist Virology Centre,Public Health Wales Microbiology Cardiff,Catherine Moore et al
EPI_ISL_446872,Wales Specialist Virology Centre,Public Health Wales Microbiology Cardiff,Catherine Moore et al
EPI_ISL_446873,Wales Specialist Virology Centre,Public Health Wales Microbiology Cardiff,Catherine Moore et al
EPI_ISL_446874,Wales Specialist Virology Centre,Public Health Wales Microbiology Cardiff,Catherine Moore et al
EPI_ISL_446875,Wales Specialist Virology Centre,Public Health Wales Microbiology Cardiff,Catherine Moore et al
EPI_ISL_446876,Wales Specialist Virology Centre,Public Health Wales Microbiology Cardiff,Catherine Moore et al
EPI_ISL_446877,Wales Specialist Virology Centre,Public Health Wales Microbiology Cardiff,Catherine Moore et al
EPI_ISL_446878,Wales Specialist Virology Centre,Public Health Wales Microbiology Cardiff,Catherine Moore et al
EPI_ISL_446879,Wales Specialist Virology Centre,Public Health Wales Microbiology Cardiff,Catherine Moore et al
EPI_ISL_446880,Wales Specialist Virology Centre,Public Health Wales Microbiology Cardiff,Catherine Moore et al
EPI_ISL_446881,Wales Specialist Virology Centre,Public Health Wales Microbiology Cardiff,Catherine Moore et al
EPI_ISL_446882,Wales Specialist Virology Centre,Public Health Wales Microbiology Cardiff,Catherine Moore et al
EPI_ISL_446883,Wales Specialist Virology Centre,Public Health Wales Microbiology Cardiff,Catherine Moore et al
EPI_ISL_446884,Wales Specialist Virology Centre,Public Health Wales Microbiology Cardiff,Catherine Moore et al
EPI_ISL_446885,Wales Specialist Virology Centre,Public Health Wales Microbiology Cardiff,Catherine Moore et al
EPI_ISL_446886,Wales Specialist Virology Centre,Public Health Wales Microbiology Cardiff,Catherine Moore et al
EPI_ISL_446887,Wales Specialist Virology Centre,Public Health Wales Microbiology Cardiff,Catherine Moore et al
EPI_ISL_446888,Wales Specialist Virology Centre,Public Health Wales Microbiology Cardiff,Catherine Moore et al
EPI_ISL_446889,Wales Specialist Virology Centre,Public Health Wales Microbiology Cardiff,Catherine Moore et al
EPI_ISL_474405,Originating lab: Wales Specialist Virology Centre Sequencing lab: Pathogen Genomics Unit,COVID-19 Genomics UK (COG-UK) Consortium,Catherine Moore et al
EPI_ISL_446890,Wales Specialist Virology Centre,Public Health Wales Microbiology Cardiff,Catherine Moore et al
EPI_ISL_446891,Wales Specialist Virology Centre,Public Health Wales Microbiology Cardiff,Catherine Moore et al
EPI_ISL_446892,Wales Specialist Virology Centre,Public Health Wales Microbiology Cardiff,Catherine Moore et al
EPI_ISL_446893,Wales Specialist Virology Centre,Public Health Wales Microbiology Cardiff,Catherine Moore et al
EPI_ISL_446894,Wales Specialist Virology Centre,Public Health Wales Microbiology Cardiff,Catherine Moore et al
EPI_ISL_446895,Wales Specialist Virology Centre,Public Health Wales Microbiology Cardiff,Catherine Moore et al
EPI_ISL_446896,Wales Specialist Virology Centre,Public Health Wales Microbiology Cardiff,Catherine Moore et al
EPI_ISL_446897,Wales Specialist Virology Centre,Public Health Wales Microbiology Cardiff,Catherine Moore et al
EPI_ISL_446898,Wales Specialist Virology Centre,Public Health Wales Microbiology Cardiff,Catherine Moore et al
EPI_ISL_446899,Wales Specialist Virology Centre,Public Health Wales Microbiology Cardiff,Catherine Moore et al
EPI_ISL_446900,Wales Specialist Virology Centre,Public Health Wales Microbiology Cardiff,Catherine Moore et al
EPI_ISL_446901,Wales Specialist Virology Centre,Public Health Wales Microbiology Cardiff,Catherine Moore et al
EPI_ISL_446902,Wales Specialist Virology Centre,Public Health Wales Microbiology Cardiff,Catherine Moore et al
EPI_ISL_446903,Wales Specialist Virology Centre,Public Health Wales Microbiology Cardiff,Catherine Moore et al
EPI_ISL_446904,Wales Specialist Virology Centre,Public Health Wales Microbiology Cardiff,Catherine Moore et al
EPI_ISL_446905,Wales Specialist Virology Centre,Public Health Wales Microbiology Cardiff,Catherine Moore et al
EPI_ISL_446906,Wales Specialist Virology Centre,Public Health Wales Microbiology Cardiff,Catherine Moore et al
EPI_ISL_446907,Wales Specialist Virology Centre,Public Health Wales Microbiology Cardiff,Catherine Moore et al
EPI_ISL_446908,Wales Specialist Virology Centre,Public Health Wales Microbiology Cardiff,Catherine Moore et al
EPI_ISL_446909,Wales Specialist Virology Centre,Public Health Wales Microbiology Cardiff,Catherine Moore et al
EPI_ISL_446910,Wales Specialist Virology Centre,Public Health Wales Microbiology Cardiff,Catherine Moore et al
EPI_ISL_446911,Wales Specialist Virology Centre,Public Health Wales Microbiology Cardiff,Catherine Moore et al
EPI_ISL_446912,Wales Specialist Virology Centre,Public Health Wales Microbiology Cardiff,Catherine Moore et al
EPI_ISL_446914,Wales Specialist Virology Centre,Public Health Wales Microbiology Cardiff,Catherine Moore et al
EPI_ISL_446915,Wales Specialist Virology Centre,Public Health Wales Microbiology Cardiff,Catherine Moore et al
EPI_ISL_446916,Wales Specialist Virology Centre,Public Health Wales Microbiology Cardiff,Catherine Moore et al
EPI_ISL_446917,Wales Specialist Virology Centre,Public Health Wales Microbiology Cardiff,Catherine Moore et al
EPI_ISL_446918,Wales Specialist Virology Centre,Public Health Wales Microbiology Cardiff,Catherine Moore et al
EPI_ISL_446919,Wales Specialist Virology Centre,Public Health Wales Microbiology Cardiff,Catherine Moore et al
EPI_ISL_446920,Wales Specialist Virology Centre,Public Health Wales Microbiology Cardiff,Catherine Moore et al
EPI_ISL_446921,Wales Specialist Virology Centre,Public Health Wales Microbiology Cardiff,Catherine Moore et al
EPI_ISL_446922,Wales Specialist Virology Centre,Public Health Wales Microbiology Cardiff,Catherine Moore et al
EPI_ISL_446923,Wales Specialist Virology Centre,Public Health Wales Microbiology Cardiff,Catherine Moore et al
EPI_ISL_446924,Wales Specialist Virology Centre,Public Health Wales Microbiology Cardiff,Catherine Moore et al
EPI_ISL_446925,Wales Specialist Virology Centre,Public Health Wales Microbiology Cardiff,Catherine Moore et al
EPI_ISL_446926,Wales Specialist Virology Centre,Public Health Wales Microbiology Cardiff,Catherine Moore et al
EPI_ISL_446927,Wales Specialist Virology Centre,Public Health Wales Microbiology Cardiff,Catherine Moore et al
EPI_ISL_446928,Wales Specialist Virology Centre,Public Health Wales Microbiology Cardiff,Catherine Moore et al
EPI_ISL_446929,Wales Specialist Virology Centre,Public Health Wales Microbiology Cardiff,Catherine Moore et al
EPI_ISL_446930,Wales Specialist Virology Centre,Public Health Wales Microbiology Cardiff,Catherine Moore et al
EPI_ISL_446931,Wales Specialist Virology Centre,Public Health Wales Microbiology Cardiff,Catherine Moore et al
EPI_ISL_446932,Wales Specialist Virology Centre,Public Health Wales Microbiology Cardiff,Catherine Moore et al
EPI_ISL_446933,Wales Specialist Virology Centre,Public Health Wales Microbiology Cardiff,Catherine Moore et al
EPI_ISL_446934,Wales Specialist Virology Centre,Public Health Wales Microbiology Cardiff,Catherine Moore et al
EPI_ISL_446935,Wales Specialist Virology Centre,Public Health Wales Microbiology Cardiff,Catherine Moore et al
EPI_ISL_446936,Wales Specialist Virology Centre,Public Health Wales Microbiology Cardiff,Catherine Moore et al
EPI_ISL_446937,Wales Specialist Virology Centre,Public Health Wales Microbiology Cardiff,Catherine Moore et al
EPI_ISL_446938,Wales Specialist Virology Centre,Public Health Wales Microbiology Cardiff,Catherine Moore et al
EPI_ISL_446939,Wales Specialist Virology Centre,Public Health Wales Microbiology Cardiff,Catherine Moore et al
EPI_ISL_446940,Wales Specialist Virology Centre,Public Health Wales Microbiology Cardiff,Catherine Moore et al
EPI_ISL_446941,Wales Specialist Virology Centre,Public Health Wales Microbiology Cardiff,Catherine Moore et al
EPI_ISL_446942,Wales Specialist Virology Centre,Public Health Wales Microbiology Cardiff,Catherine Moore et al
EPI_ISL_446943,Wales Specialist Virology Centre,Public Health Wales Microbiology Cardiff,Catherine Moore et al
EPI_ISL_446945,Wales Specialist Virology Centre,Public Health Wales Microbiology Cardiff,Catherine Moore et al
EPI_ISL_446946,Wales Specialist Virology Centre,Public Health Wales Microbiology Cardiff,Catherine Moore et al
EPI_ISL_474406,Originating lab: Wales Specialist Virology Centre Sequencing lab: Pathogen Genomics Unit,COVID-19 Genomics UK (COG-UK) Consortium,Catherine Moore et al
EPI_ISL_446947,Wales Specialist Virology Centre,Public Health Wales Microbiology Cardiff,Catherine Moore et al
EPI_ISL_446948,Wales Specialist Virology Centre,Public Health Wales Microbiology Cardiff,Catherine Moore et al
EPI_ISL_446949,Wales Specialist Virology Centre,Public Health Wales Microbiology Cardiff,Catherine Moore et al
EPI_ISL_446950,Wales Specialist Virology Centre,Public Health Wales Microbiology Cardiff,Catherine Moore et al
EPI_ISL_446952,Wales Specialist Virology Centre,Public Health Wales Microbiology Cardiff,Catherine Moore et al
EPI_ISL_446953,Wales Specialist Virology Centre,Public Health Wales Microbiology Cardiff,Catherine Moore et al
EPI_ISL_446954,Wales Specialist Virology Centre,Public Health Wales Microbiology Cardiff,Catherine Moore et al
EPI_ISL_446955,Wales Specialist Virology Centre,Public Health Wales Microbiology Cardiff,Catherine Moore et al
EPI_ISL_446956,Wales Specialist Virology Centre,Public Health Wales Microbiology Cardiff,Catherine Moore et al
EPI_ISL_446957,Wales Specialist Virology Centre,Public Health Wales Microbiology Cardiff,Catherine Moore et al
EPI_ISL_446958,Wales Specialist Virology Centre,Public Health Wales Microbiology Cardiff,Catherine Moore et al
EPI_ISL_446959,Wales Specialist Virology Centre,Public Health Wales Microbiology Cardiff,Catherine Moore et al
EPI_ISL_446960,Wales Specialist Virology Centre,Public Health Wales Microbiology Cardiff,Catherine Moore et al
EPI_ISL_446961,Wales Specialist Virology Centre,Public Health Wales Microbiology Cardiff,Catherine Moore et al
EPI_ISL_446962,Wales Specialist Virology Centre,Public Health Wales Microbiology Cardiff,Catherine Moore et al
EPI_ISL_446963,Wales Specialist Virology Centre,Public Health Wales Microbiology Cardiff,Catherine Moore et al
EPI_ISL_446964,Wales Specialist Virology Centre,Public Health Wales Microbiology Cardiff,Catherine Moore et al
EPI_ISL_446965,Wales Specialist Virology Centre,Public Health Wales Microbiology Cardiff,Catherine Moore et al
EPI_ISL_446966,Wales Specialist Virology Centre,Public Health Wales Microbiology Cardiff,Catherine Moore et al
EPI_ISL_446967,Wales Specialist Virology Centre,Public Health Wales Microbiology Cardiff,Catherine Moore et al
EPI_ISL_446968,Wales Specialist Virology Centre,Public Health Wales Microbiology Cardiff,Catherine Moore et al
EPI_ISL_446969,Wales Specialist Virology Centre,Public Health Wales Microbiology Cardiff,Catherine Moore et al
EPI_ISL_446970,Wales Specialist Virology Centre,Public Health Wales Microbiology Cardiff,Catherine Moore et al
EPI_ISL_446971,Wales Specialist Virology Centre,Public Health Wales Microbiology Cardiff,Catherine Moore et al
EPI_ISL_446972,Wales Specialist Virology Centre,Public Health Wales Microbiology Cardiff,Catherine Moore et al
EPI_ISL_446973,Wales Specialist Virology Centre,Public Health Wales Microbiology Cardiff,Catherine Moore et al
EPI_ISL_446974,Wales Specialist Virology Centre,Public Health Wales Microbiology Cardiff,Catherine Moore et al
EPI_ISL_446975,Wales Specialist Virology Centre,Public Health Wales Microbiology Cardiff,Catherine Moore et al
EPI_ISL_446976,Wales Specialist Virology Centre,Public Health Wales Microbiology Cardiff,Catherine Moore et al
EPI_ISL_446977,Wales Specialist Virology Centre,Public Health Wales Microbiology Cardiff,Catherine Moore et al
EPI_ISL_446978,Wales Specialist Virology Centre,Public Health Wales Microbiology Cardiff,Catherine Moore et al
EPI_ISL_446979,Wales Specialist Virology Centre,Public Health Wales Microbiology Cardiff,Catherine Moore et al
EPI_ISL_446980,Wales Specialist Virology Centre,Public Health Wales Microbiology Cardiff,Catherine Moore et al
EPI_ISL_446981,Wales Specialist Virology Centre,Public Health Wales Microbiology Cardiff,Catherine Moore et al
EPI_ISL_446982,Wales Specialist Virology Centre,Public Health Wales Microbiology Cardiff,Catherine Moore et al
EPI_ISL_446983,Wales Specialist Virology Centre,Public Health Wales Microbiology Cardiff,Catherine Moore et al
EPI_ISL_446984,Wales Specialist Virology Centre,Public Health Wales Microbiology Cardiff,Catherine Moore et al
EPI_ISL_446985,Wales Specialist Virology Centre,Public Health Wales Microbiology Cardiff,Catherine Moore et al
EPI_ISL_446986,Wales Specialist Virology Centre,Public Health Wales Microbiology Cardiff,Catherine Moore et al
EPI_ISL_446987,Wales Specialist Virology Centre,Public Health Wales Microbiology Cardiff,Catherine Moore et al
EPI_ISL_446988,Wales Specialist Virology Centre,Public Health Wales Microbiology Cardiff,Catherine Moore et al
EPI_ISL_446989,Wales Specialist Virology Centre,Public Health Wales Microbiology Cardiff,Catherine Moore et al
EPI_ISL_446990,Wales Specialist Virology Centre,Public Health Wales Microbiology Cardiff,Catherine Moore et al
EPI_ISL_446991,Wales Specialist Virology Centre,Public Health Wales Microbiology Cardiff,Catherine Moore et al
EPI_ISL_446992,Wales Specialist Virology Centre,Public Health Wales Microbiology Cardiff,Catherine Moore et al
EPI_ISL_446994,Wales Specialist Virology Centre,Public Health Wales Microbiology Cardiff,Catherine Moore et al
EPI_ISL_446995,Wales Specialist Virology Centre,Public Health Wales Microbiology Cardiff,Catherine Moore et al
EPI_ISL_474407,Originating lab: Wales Specialist Virology Centre Sequencing lab: Pathogen Genomics Unit,COVID-19 Genomics UK (COG-UK) Consortium,Catherine Moore et al
EPI_ISL_474408,Originating lab: Wales Specialist Virology Centre Sequencing lab: Pathogen Genomics Unit,COVID-19 Genomics UK (COG-UK) Consortium,Catherine Moore et al
EPI_ISL_474409,Originating lab: Wales Specialist Virology Centre Sequencing lab: Pathogen Genomics Unit,COVID-19 Genomics UK (COG-UK) Consortium,Catherine Moore et al
EPI_ISL_474416,Originating lab: Wales Specialist Virology Centre Sequencing lab: Pathogen Genomics Unit,COVID-19 Genomics UK (COG-UK) Consortium,Catherine Moore et al
EPI_ISL_474417,Originating lab: Wales Specialist Virology Centre Sequencing lab: Pathogen Genomics Unit,COVID-19 Genomics UK (COG-UK) Consortium,Catherine Moore et al
EPI_ISL_474419,Originating lab: Wales Specialist Virology Centre Sequencing lab: Pathogen Genomics Unit,COVID-19 Genomics UK (COG-UK) Consortium,Catherine Moore et al
EPI_ISL_474421,Originating lab: Wales Specialist Virology Centre Sequencing lab: Pathogen Genomics Unit,COVID-19 Genomics UK (COG-UK) Consortium,Catherine Moore et al
EPI_ISL_474427,Originating lab: Wales Specialist Virology Centre Sequencing lab: Pathogen Genomics Unit,COVID-19 Genomics UK (COG-UK) Consortium,Catherine Moore et al
EPI_ISL_474429,Originating lab: Wales Specialist Virology Centre Sequencing lab: Pathogen Genomics Unit,COVID-19 Genomics UK (COG-UK) Consortium,Catherine Moore et al
EPI_ISL_474431,Originating lab: Wales Specialist Virology Centre Sequencing lab: Pathogen Genomics Unit,COVID-19 Genomics UK (COG-UK) Consortium,Catherine Moore et al
EPI_ISL_474432,Originating lab: Wales Specialist Virology Centre Sequencing lab: Pathogen Genomics Unit,COVID-19 Genomics UK (COG-UK) Consortium,Catherine Moore et al
EPI_ISL_474433,Originating lab: Wales Specialist Virology Centre Sequencing lab: Pathogen Genomics Unit,COVID-19 Genomics UK (COG-UK) Consortium,Catherine Moore et al
EPI_ISL_474435,Originating lab: Wales Specialist Virology Centre Sequencing lab: Pathogen Genomics Unit,COVID-19 Genomics UK (COG-UK) Consortium,Catherine Moore et al
EPI_ISL_474436,Originating lab: Wales Specialist Virology Centre Sequencing lab: Pathogen Genomics Unit,COVID-19 Genomics UK (COG-UK) Consortium,Catherine Moore et al
EPI_ISL_474437,Originating lab: Wales Specialist Virology Centre Sequencing lab: Pathogen Genomics Unit,COVID-19 Genomics UK (COG-UK) Consortium,Catherine Moore et al
EPI_ISL_474438,Originating lab: Wales Specialist Virology Centre Sequencing lab: Pathogen Genomics Unit,COVID-19 Genomics UK (COG-UK) Consortium,Catherine Moore et al
EPI_ISL_474439,Originating lab: Wales Specialist Virology Centre Sequencing lab: Pathogen Genomics Unit,COVID-19 Genomics UK (COG-UK) Consortium,Catherine Moore et al
EPI_ISL_474442,Originating lab: Wales Specialist Virology Centre Sequencing lab: Pathogen Genomics Unit,COVID-19 Genomics UK (COG-UK) Consortium,Catherine Moore et al
EPI_ISL_474443,Originating lab: Wales Specialist Virology Centre Sequencing lab: Pathogen Genomics Unit,COVID-19 Genomics UK (COG-UK) Consortium,Catherine Moore et al
EPI_ISL_474444,Originating lab: Wales Specialist Virology Centre Sequencing lab: Pathogen Genomics Unit,COVID-19 Genomics UK (COG-UK) Consortium,Catherine Moore et al
EPI_ISL_474445,Originating lab: Wales Specialist Virology Centre Sequencing lab: Pathogen Genomics Unit,COVID-19 Genomics UK (COG-UK) Consortium,Catherine Moore et al
EPI_ISL_474446,Originating lab: Wales Specialist Virology Centre Sequencing lab: Pathogen Genomics Unit,COVID-19 Genomics UK (COG-UK) Consortium,Catherine Moore et al
EPI_ISL_474447,Originating lab: Wales Specialist Virology Centre Sequencing lab: Pathogen Genomics Unit,COVID-19 Genomics UK (COG-UK) Consortium,Catherine Moore et al
EPI_ISL_474448,Originating lab: Wales Specialist Virology Centre Sequencing lab: Pathogen Genomics Unit,COVID-19 Genomics UK (COG-UK) Consortium,Catherine Moore et al
EPI_ISL_474449,Originating lab: Wales Specialist Virology Centre Sequencing lab: Pathogen Genomics Unit,COVID-19 Genomics UK (COG-UK) Consortium,Catherine Moore et al
EPI_ISL_474451,Originating lab: Wales Specialist Virology Centre Sequencing lab: Pathogen Genomics Unit,COVID-19 Genomics UK (COG-UK) Consortium,Catherine Moore et al
EPI_ISL_474453,Originating lab: Wales Specialist Virology Centre Sequencing lab: Pathogen Genomics Unit,COVID-19 Genomics UK (COG-UK) Consortium,Catherine Moore et al
EPI_ISL_474454,Originating lab: Wales Specialist Virology Centre Sequencing lab: Pathogen Genomics Unit,COVID-19 Genomics UK (COG-UK) Consortium,Catherine Moore et al
EPI_ISL_474455,Originating lab: Wales Specialist Virology Centre Sequencing lab: Pathogen Genomics Unit,COVID-19 Genomics UK (COG-UK) Consortium,Catherine Moore et al
EPI_ISL_474456,Originating lab: Wales Specialist Virology Centre Sequencing lab: Pathogen Genomics Unit,COVID-19 Genomics UK (COG-UK) Consortium,Catherine Moore et al
EPI_ISL_474457,Originating lab: Wales Specialist Virology Centre Sequencing lab: Pathogen Genomics Unit,COVID-19 Genomics UK (COG-UK) Consortium,Catherine Moore et al
EPI_ISL_474460,Originating lab: Wales Specialist Virology Centre Sequencing lab: Pathogen Genomics Unit,COVID-19 Genomics UK (COG-UK) Consortium,Catherine Moore et al
EPI_ISL_474462,Originating lab: Wales Specialist Virology Centre Sequencing lab: Pathogen Genomics Unit,COVID-19 Genomics UK (COG-UK) Consortium,Catherine Moore et al
EPI_ISL_474463,Originating lab: Wales Specialist Virology Centre Sequencing lab: Pathogen Genomics Unit,COVID-19 Genomics UK (COG-UK) Consortium,Catherine Moore et al
EPI_ISL_474464,Originating lab: Wales Specialist Virology Centre Sequencing lab: Pathogen Genomics Unit,COVID-19 Genomics UK (COG-UK) Consortium,Catherine Moore et al
EPI_ISL_474465,Originating lab: Wales Specialist Virology Centre Sequencing lab: Pathogen Genomics Unit,COVID-19 Genomics UK (COG-UK) Consortium,Catherine Moore et al
EPI_ISL_474466,Originating lab: Wales Specialist Virology Centre Sequencing lab: Pathogen Genomics Unit,COVID-19 Genomics UK (COG-UK) Consortium,Catherine Moore et al
EPI_ISL_474467,Originating lab: Wales Specialist Virology Centre Sequencing lab: Pathogen Genomics Unit,COVID-19 Genomics UK (COG-UK) Consortium,Catherine Moore et al
EPI_ISL_474468,Originating lab: Wales Specialist Virology Centre Sequencing lab: Pathogen Genomics Unit,COVID-19 Genomics UK (COG-UK) Consortium,Catherine Moore et al
EPI_ISL_474469,Originating lab: Wales Specialist Virology Centre Sequencing lab: Pathogen Genomics Unit,COVID-19 Genomics UK (COG-UK) Consortium,Catherine Moore et al
EPI_ISL_474470,Originating lab: Wales Specialist Virology Centre Sequencing lab: Pathogen Genomics Unit,COVID-19 Genomics UK (COG-UK) Consortium,Catherine Moore et al
EPI_ISL_474471,Originating lab: Wales Specialist Virology Centre Sequencing lab: Pathogen Genomics Unit,COVID-19 Genomics UK (COG-UK) Consortium,Catherine Moore et al
EPI_ISL_474472,Originating lab: Wales Specialist Virology Centre Sequencing lab: Pathogen Genomics Unit,COVID-19 Genomics UK (COG-UK) Consortium,Catherine Moore et al
EPI_ISL_474473,Originating lab: Wales Specialist Virology Centre Sequencing lab: Pathogen Genomics Unit,COVID-19 Genomics UK (COG-UK) Consortium,Catherine Moore et al
EPI_ISL_474474,Originating lab: Wales Specialist Virology Centre Sequencing lab: Pathogen Genomics Unit,COVID-19 Genomics UK (COG-UK) Consortium,Catherine Moore et al
EPI_ISL_474475,Originating lab: Wales Specialist Virology Centre Sequencing lab: Pathogen Genomics Unit,COVID-19 Genomics UK (COG-UK) Consortium,Catherine Moore et al
EPI_ISL_474477,Originating lab: Wales Specialist Virology Centre Sequencing lab: Pathogen Genomics Unit,COVID-19 Genomics UK (COG-UK) Consortium,Catherine Moore et al
EPI_ISL_474478,Originating lab: Wales Specialist Virology Centre Sequencing lab: Pathogen Genomics Unit,COVID-19 Genomics UK (COG-UK) Consortium,Catherine Moore et al
EPI_ISL_474479,Originating lab: Wales Specialist Virology Centre Sequencing lab: Pathogen Genomics Unit,COVID-19 Genomics UK (COG-UK) Consortium,Catherine Moore et al
EPI_ISL_474480,Originating lab: Wales Specialist Virology Centre Sequencing lab: Pathogen Genomics Unit,COVID-19 Genomics UK (COG-UK) Consortium,Catherine Moore et al
EPI_ISL_474481,Originating lab: Wales Specialist Virology Centre Sequencing lab: Pathogen Genomics Unit,COVID-19 Genomics UK (COG-UK) Consortium,Catherine Moore et al
EPI_ISL_474482,Originating lab: Wales Specialist Virology Centre Sequencing lab: Pathogen Genomics Unit,COVID-19 Genomics UK (COG-UK) Consortium,Catherine Moore et al
EPI_ISL_474483,Originating lab: Wales Specialist Virology Centre Sequencing lab: Pathogen Genomics Unit,COVID-19 Genomics UK (COG-UK) Consortium,Catherine Moore et al
EPI_ISL_474484,Originating lab: Wales Specialist Virology Centre Sequencing lab: Pathogen Genomics Unit,COVID-19 Genomics UK (COG-UK) Consortium,Catherine Moore et al
EPI_ISL_474485,Originating lab: Wales Specialist Virology Centre Sequencing lab: Pathogen Genomics Unit,COVID-19 Genomics UK (COG-UK) Consortium,Catherine Moore et al
EPI_ISL_474486,Originating lab: Wales Specialist Virology Centre Sequencing lab: Pathogen Genomics Unit,COVID-19 Genomics UK (COG-UK) Consortium,Catherine Moore et al
EPI_ISL_474487,Originating lab: Wales Specialist Virology Centre Sequencing lab: Pathogen Genomics Unit,COVID-19 Genomics UK (COG-UK) Consortium,Catherine Moore et al
EPI_ISL_474488,Originating lab: Wales Specialist Virology Centre Sequencing lab: Pathogen Genomics Unit,COVID-19 Genomics UK (COG-UK) Consortium,Catherine Moore et al
EPI_ISL_474489,Originating lab: Wales Specialist Virology Centre Sequencing lab: Pathogen Genomics Unit,COVID-19 Genomics UK (COG-UK) Consortium,Catherine Moore et al
EPI_ISL_474490,Originating lab: Wales Specialist Virology Centre Sequencing lab: Pathogen Genomics Unit,COVID-19 Genomics UK (COG-UK) Consortium,Catherine Moore et al
EPI_ISL_474491,Originating lab: Wales Specialist Virology Centre Sequencing lab: Pathogen Genomics Unit,COVID-19 Genomics UK (COG-UK) Consortium,Catherine Moore et al
EPI_ISL_474492,Originating lab: Wales Specialist Virology Centre Sequencing lab: Pathogen Genomics Unit,COVID-19 Genomics UK (COG-UK) Consortium,Catherine Moore et al
EPI_ISL_474493,Originating lab: Wales Specialist Virology Centre Sequencing lab: Pathogen Genomics Unit,COVID-19 Genomics UK (COG-UK) Consortium,Catherine Moore et al
EPI_ISL_474494,Originating lab: Wales Specialist Virology Centre Sequencing lab: Pathogen Genomics Unit,COVID-19 Genomics UK (COG-UK) Consortium,Catherine Moore et al
EPI_ISL_474495,Originating lab: Wales Specialist Virology Centre Sequencing lab: Pathogen Genomics Unit,COVID-19 Genomics UK (COG-UK) Consortium,Catherine Moore et al
EPI_ISL_474496,Originating lab: Wales Specialist Virology Centre Sequencing lab: Pathogen Genomics Unit,COVID-19 Genomics UK (COG-UK) Consortium,Catherine Moore et al
EPI_ISL_474497,Originating lab: Wales Specialist Virology Centre Sequencing lab: Pathogen Genomics Unit,COVID-19 Genomics UK (COG-UK) Consortium,Catherine Moore et al
EPI_ISL_474498,Originating lab: Wales Specialist Virology Centre Sequencing lab: Pathogen Genomics Unit,COVID-19 Genomics UK (COG-UK) Consortium,Catherine Moore et al
EPI_ISL_474499,Originating lab: Wales Specialist Virology Centre Sequencing lab: Pathogen Genomics Unit,COVID-19 Genomics UK (COG-UK) Consortium,Catherine Moore et al
EPI_ISL_474500,Originating lab: Wales Specialist Virology Centre Sequencing lab: Pathogen Genomics Unit,COVID-19 Genomics UK (COG-UK) Consortium,Catherine Moore et al
EPI_ISL_474501,Originating lab: Wales Specialist Virology Centre Sequencing lab: Pathogen Genomics Unit,COVID-19 Genomics UK (COG-UK) Consortium,Catherine Moore et al
EPI_ISL_474502,Originating lab: Wales Specialist Virology Centre Sequencing lab: Pathogen Genomics Unit,COVID-19 Genomics UK (COG-UK) Consortium,Catherine Moore et al
EPI_ISL_474503,Originating lab: Wales Specialist Virology Centre Sequencing lab: Pathogen Genomics Unit,COVID-19 Genomics UK (COG-UK) Consortium,Catherine Moore et al
EPI_ISL_474504,Originating lab: Wales Specialist Virology Centre Sequencing lab: Pathogen Genomics Unit,COVID-19 Genomics UK (COG-UK) Consortium,Catherine Moore et al
EPI_ISL_474505,Originating lab: Wales Specialist Virology Centre Sequencing lab: Pathogen Genomics Unit,COVID-19 Genomics UK (COG-UK) Consortium,Catherine Moore et al
EPI_ISL_474506,Originating lab: Wales Specialist Virology Centre Sequencing lab: Pathogen Genomics Unit,COVID-19 Genomics UK (COG-UK) Consortium,Catherine Moore et al
EPI_ISL_474507,Originating lab: Wales Specialist Virology Centre Sequencing lab: Pathogen Genomics Unit,COVID-19 Genomics UK (COG-UK) Consortium,Catherine Moore et al
EPI_ISL_474509,Originating lab: Wales Specialist Virology Centre Sequencing lab: Pathogen Genomics Unit,COVID-19 Genomics UK (COG-UK) Consortium,Catherine Moore et al
EPI_ISL_474510,Originating lab: Wales Specialist Virology Centre Sequencing lab: Pathogen Genomics Unit,COVID-19 Genomics UK (COG-UK) Consortium,Catherine Moore et al
EPI_ISL_474511,Originating lab: Wales Specialist Virology Centre Sequencing lab: Pathogen Genomics Unit,COVID-19 Genomics UK (COG-UK) Consortium,Catherine Moore et al
EPI_ISL_474512,Originating lab: Wales Specialist Virology Centre Sequencing lab: Pathogen Genomics Unit,COVID-19 Genomics UK (COG-UK) Consortium,Catherine Moore et al
EPI_ISL_474513,Originating lab: Wales Specialist Virology Centre Sequencing lab: Pathogen Genomics Unit,COVID-19 Genomics UK (COG-UK) Consortium,Catherine Moore et al
EPI_ISL_474514,Originating lab: Wales Specialist Virology Centre Sequencing lab: Pathogen Genomics Unit,COVID-19 Genomics UK (COG-UK) Consortium,Catherine Moore et al
EPI_ISL_474515,Originating lab: Wales Specialist Virology Centre Sequencing lab: Pathogen Genomics Unit,COVID-19 Genomics UK (COG-UK) Consortium,Catherine Moore et al
EPI_ISL_474517,Originating lab: Wales Specialist Virology Centre Sequencing lab: Pathogen Genomics Unit,COVID-19 Genomics UK (COG-UK) Consortium,Catherine Moore et al
EPI_ISL_474518,Originating lab: Wales Specialist Virology Centre Sequencing lab: Pathogen Genomics Unit,COVID-19 Genomics UK (COG-UK) Consortium,Catherine Moore et al
EPI_ISL_474519,Originating lab: Wales Specialist Virology Centre Sequencing lab: Pathogen Genomics Unit,COVID-19 Genomics UK (COG-UK) Consortium,Catherine Moore et al
EPI_ISL_474520,Originating lab: Wales Specialist Virology Centre Sequencing lab: Pathogen Genomics Unit,COVID-19 Genomics UK (COG-UK) Consortium,Catherine Moore et al
EPI_ISL_474521,Originating lab: Wales Specialist Virology Centre Sequencing lab: Pathogen Genomics Unit,COVID-19 Genomics UK (COG-UK) Consortium,Catherine Moore et al
EPI_ISL_474522,Originating lab: Wales Specialist Virology Centre Sequencing lab: Pathogen Genomics Unit,COVID-19 Genomics UK (COG-UK) Consortium,Catherine Moore et al
EPI_ISL_474523,Originating lab: Wales Specialist Virology Centre Sequencing lab: Pathogen Genomics Unit,COVID-19 Genomics UK (COG-UK) Consortium,Catherine Moore et al
EPI_ISL_474525,Originating lab: Wales Specialist Virology Centre Sequencing lab: Pathogen Genomics Unit,COVID-19 Genomics UK (COG-UK) Consortium,Catherine Moore et al
EPI_ISL_474526,Originating lab: Wales Specialist Virology Centre Sequencing lab: Pathogen Genomics Unit,COVID-19 Genomics UK (COG-UK) Consortium,Catherine Moore et al
EPI_ISL_474527,Originating lab: Wales Specialist Virology Centre Sequencing lab: Pathogen Genomics Unit,COVID-19 Genomics UK (COG-UK) Consortium,Catherine Moore et al
EPI_ISL_474528,Originating lab: Wales Specialist Virology Centre Sequencing lab: Pathogen Genomics Unit,COVID-19 Genomics UK (COG-UK) Consortium,Catherine Moore et al
EPI_ISL_474529,Originating lab: Wales Specialist Virology Centre Sequencing lab: Pathogen Genomics Unit,COVID-19 Genomics UK (COG-UK) Consortium,Catherine Moore et al
EPI_ISL_474531,Originating lab: Wales Specialist Virology Centre Sequencing lab: Pathogen Genomics Unit,COVID-19 Genomics UK (COG-UK) Consortium,Catherine Moore et al
EPI_ISL_474532,Originating lab: Wales Specialist Virology Centre Sequencing lab: Pathogen Genomics Unit,COVID-19 Genomics UK (COG-UK) Consortium,Catherine Moore et al
EPI_ISL_474533,Originating lab: Wales Specialist Virology Centre Sequencing lab: Pathogen Genomics Unit,COVID-19 Genomics UK (COG-UK) Consortium,Catherine Moore et al
EPI_ISL_474534,Originating lab: Wales Specialist Virology Centre Sequencing lab: Pathogen Genomics Unit,COVID-19 Genomics UK (COG-UK) Consortium,Catherine Moore et al
EPI_ISL_474535,Originating lab: Wales Specialist Virology Centre Sequencing lab: Pathogen Genomics Unit,COVID-19 Genomics UK (COG-UK) Consortium,Catherine Moore et al
EPI_ISL_474537,Originating lab: Wales Specialist Virology Centre Sequencing lab: Pathogen Genomics Unit,COVID-19 Genomics UK (COG-UK) Consortium,Catherine Moore et al
EPI_ISL_474538,Originating lab: Wales Specialist Virology Centre Sequencing lab: Pathogen Genomics Unit,COVID-19 Genomics UK (COG-UK) Consortium,Catherine Moore et al
EPI_ISL_474539,Originating lab: Wales Specialist Virology Centre Sequencing lab: Pathogen Genomics Unit,COVID-19 Genomics UK (COG-UK) Consortium,Catherine Moore et al
EPI_ISL_474540,Originating lab: Wales Specialist Virology Centre Sequencing lab: Pathogen Genomics Unit,COVID-19 Genomics UK (COG-UK) Consortium,Catherine Moore et al
EPI_ISL_474541,Originating lab: Wales Specialist Virology Centre Sequencing lab: Pathogen Genomics Unit,COVID-19 Genomics UK (COG-UK) Consortium,Catherine Moore et al
EPI_ISL_474542,Originating lab: Wales Specialist Virology Centre Sequencing lab: Pathogen Genomics Unit,COVID-19 Genomics UK (COG-UK) Consortium,Catherine Moore et al
EPI_ISL_474543,Originating lab: Wales Specialist Virology Centre Sequencing lab: Pathogen Genomics Unit,COVID-19 Genomics UK (COG-UK) Consortium,Catherine Moore et al
EPI_ISL_474544,Originating lab: Wales Specialist Virology Centre Sequencing lab: Pathogen Genomics Unit,COVID-19 Genomics UK (COG-UK) Consortium,Catherine Moore et al
EPI_ISL_474545,Originating lab: Wales Specialist Virology Centre Sequencing lab: Pathogen Genomics Unit,COVID-19 Genomics UK (COG-UK) Consortium,Catherine Moore et al
EPI_ISL_474546,Originating lab: Wales Specialist Virology Centre Sequencing lab: Pathogen Genomics Unit,COVID-19 Genomics UK (COG-UK) Consortium,Catherine Moore et al
EPI_ISL_474547,Originating lab: Wales Specialist Virology Centre Sequencing lab: Pathogen Genomics Unit,COVID-19 Genomics UK (COG-UK) Consortium,Catherine Moore et al
EPI_ISL_474548,Originating lab: Wales Specialist Virology Centre Sequencing lab: Pathogen Genomics Unit,COVID-19 Genomics UK (COG-UK) Consortium,Catherine Moore et al
EPI_ISL_474549,Originating lab: Wales Specialist Virology Centre Sequencing lab: Pathogen Genomics Unit,COVID-19 Genomics UK (COG-UK) Consortium,Catherine Moore et al
EPI_ISL_474550,Originating lab: Wales Specialist Virology Centre Sequencing lab: Pathogen Genomics Unit,COVID-19 Genomics UK (COG-UK) Consortium,Catherine Moore et al
EPI_ISL_474551,Originating lab: Wales Specialist Virology Centre Sequencing lab: Pathogen Genomics Unit,COVID-19 Genomics UK (COG-UK) Consortium,Catherine Moore et al
EPI_ISL_474552,Originating lab: Wales Specialist Virology Centre Sequencing lab: Pathogen Genomics Unit,COVID-19 Genomics UK (COG-UK) Consortium,Catherine Moore et al
EPI_ISL_474553,Originating lab: Wales Specialist Virology Centre Sequencing lab: Pathogen Genomics Unit,COVID-19 Genomics UK (COG-UK) Consortium,Catherine Moore et al
EPI_ISL_474554,Originating lab: Wales Specialist Virology Centre Sequencing lab: Pathogen Genomics Unit,COVID-19 Genomics UK (COG-UK) Consortium,Catherine Moore et al
EPI_ISL_474555,Originating lab: Wales Specialist Virology Centre Sequencing lab: Pathogen Genomics Unit,COVID-19 Genomics UK (COG-UK) Consortium,Catherine Moore et al
EPI_ISL_474556,Originating lab: Wales Specialist Virology Centre Sequencing lab: Pathogen Genomics Unit,COVID-19 Genomics UK (COG-UK) Consortium,Catherine Moore et al
EPI_ISL_474557,Originating lab: Wales Specialist Virology Centre Sequencing lab: Pathogen Genomics Unit,COVID-19 Genomics UK (COG-UK) Consortium,Catherine Moore et al
EPI_ISL_474558,Originating lab: Wales Specialist Virology Centre Sequencing lab: Pathogen Genomics Unit,COVID-19 Genomics UK (COG-UK) Consortium,Catherine Moore et al
EPI_ISL_474559,Originating lab: Wales Specialist Virology Centre Sequencing lab: Pathogen Genomics Unit,COVID-19 Genomics UK (COG-UK) Consortium,Catherine Moore et al
EPI_ISL_474560,Originating lab: Wales Specialist Virology Centre Sequencing lab: Pathogen Genomics Unit,COVID-19 Genomics UK (COG-UK) Consortium,Catherine Moore et al
EPI_ISL_474561,Originating lab: Wales Specialist Virology Centre Sequencing lab: Pathogen Genomics Unit,COVID-19 Genomics UK (COG-UK) Consortium,Catherine Moore et al
EPI_ISL_474562,Originating lab: Wales Specialist Virology Centre Sequencing lab: Pathogen Genomics Unit,COVID-19 Genomics UK (COG-UK) Consortium,Catherine Moore et al
EPI_ISL_474563,Originating lab: Wales Specialist Virology Centre Sequencing lab: Pathogen Genomics Unit,COVID-19 Genomics UK (COG-UK) Consortium,Catherine Moore et al
EPI_ISL_474564,Originating lab: Wales Specialist Virology Centre Sequencing lab: Pathogen Genomics Unit,COVID-19 Genomics UK (COG-UK) Consortium,Catherine Moore et al
EPI_ISL_474565,Originating lab: Wales Specialist Virology Centre Sequencing lab: Pathogen Genomics Unit,COVID-19 Genomics UK (COG-UK) Consortium,Catherine Moore et al
EPI_ISL_474566,Originating lab: Wales Specialist Virology Centre Sequencing lab: Pathogen Genomics Unit,COVID-19 Genomics UK (COG-UK) Consortium,Catherine Moore et al
EPI_ISL_474567,Originating lab: Wales Specialist Virology Centre Sequencing lab: Pathogen Genomics Unit,COVID-19 Genomics UK (COG-UK) Consortium,Catherine Moore et al
EPI_ISL_474568,Originating lab: Wales Specialist Virology Centre Sequencing lab: Pathogen Genomics Unit,COVID-19 Genomics UK (COG-UK) Consortium,Catherine Moore et al
EPI_ISL_474569,Originating lab: Wales Specialist Virology Centre Sequencing lab: Pathogen Genomics Unit,COVID-19 Genomics UK (COG-UK) Consortium,Catherine Moore et al
EPI_ISL_474570,Originating lab: Wales Specialist Virology Centre Sequencing lab: Pathogen Genomics Unit,COVID-19 Genomics UK (COG-UK) Consortium,Catherine Moore et al
EPI_ISL_474571,Originating lab: Wales Specialist Virology Centre Sequencing lab: Pathogen Genomics Unit,COVID-19 Genomics UK (COG-UK) Consortium,Catherine Moore et al
EPI_ISL_474572,Originating lab: Wales Specialist Virology Centre Sequencing lab: Pathogen Genomics Unit,COVID-19 Genomics UK (COG-UK) Consortium,Catherine Moore et al
EPI_ISL_474573,Originating lab: Wales Specialist Virology Centre Sequencing lab: Pathogen Genomics Unit,COVID-19 Genomics UK (COG-UK) Consortium,Catherine Moore et al
EPI_ISL_474574,Originating lab: Wales Specialist Virology Centre Sequencing lab: Pathogen Genomics Unit,COVID-19 Genomics UK (COG-UK) Consortium,Catherine Moore et al
EPI_ISL_474575,Originating lab: Wales Specialist Virology Centre Sequencing lab: Pathogen Genomics Unit,COVID-19 Genomics UK (COG-UK) Consortium,Catherine Moore et al
EPI_ISL_474576,Originating lab: Wales Specialist Virology Centre Sequencing lab: Pathogen Genomics Unit,COVID-19 Genomics UK (COG-UK) Consortium,Catherine Moore et al
EPI_ISL_474577,Originating lab: Wales Specialist Virology Centre Sequencing lab: Pathogen Genomics Unit,COVID-19 Genomics UK (COG-UK) Consortium,Catherine Moore et al
EPI_ISL_474578,Originating lab: Wales Specialist Virology Centre Sequencing lab: Pathogen Genomics Unit,COVID-19 Genomics UK (COG-UK) Consortium,Catherine Moore et al
EPI_ISL_474579,Originating lab: Wales Specialist Virology Centre Sequencing lab: Pathogen Genomics Unit,COVID-19 Genomics UK (COG-UK) Consortium,Catherine Moore et al
EPI_ISL_474580,Originating lab: Wales Specialist Virology Centre Sequencing lab: Pathogen Genomics Unit,COVID-19 Genomics UK (COG-UK) Consortium,Catherine Moore et al
EPI_ISL_474581,Originating lab: Wales Specialist Virology Centre Sequencing lab: Pathogen Genomics Unit,COVID-19 Genomics UK (COG-UK) Consortium,Catherine Moore et al
EPI_ISL_474582,Originating lab: Wales Specialist Virology Centre Sequencing lab: Pathogen Genomics Unit,COVID-19 Genomics UK (COG-UK) Consortium,Catherine Moore et al
EPI_ISL_474583,Originating lab: Wales Specialist Virology Centre Sequencing lab: Pathogen Genomics Unit,COVID-19 Genomics UK (COG-UK) Consortium,Catherine Moore et al
EPI_ISL_474584,Originating lab: Wales Specialist Virology Centre Sequencing lab: Pathogen Genomics Unit,COVID-19 Genomics UK (COG-UK) Consortium,Catherine Moore et al
EPI_ISL_474585,Originating lab: Wales Specialist Virology Centre Sequencing lab: Pathogen Genomics Unit,COVID-19 Genomics UK (COG-UK) Consortium,Catherine Moore et al
EPI_ISL_474586,Originating lab: Wales Specialist Virology Centre Sequencing lab: Pathogen Genomics Unit,COVID-19 Genomics UK (COG-UK) Consortium,Catherine Moore et al
EPI_ISL_474587,Originating lab: Wales Specialist Virology Centre Sequencing lab: Pathogen Genomics Unit,COVID-19 Genomics UK (COG-UK) Consortium,Catherine Moore et al
EPI_ISL_474588,Originating lab: Wales Specialist Virology Centre Sequencing lab: Pathogen Genomics Unit,COVID-19 Genomics UK (COG-UK) Consortium,Catherine Moore et al
EPI_ISL_474589,Originating lab: Wales Specialist Virology Centre Sequencing lab: Pathogen Genomics Unit,COVID-19 Genomics UK (COG-UK) Consortium,Catherine Moore et al
EPI_ISL_474590,Originating lab: Wales Specialist Virology Centre Sequencing lab: Pathogen Genomics Unit,COVID-19 Genomics UK (COG-UK) Consortium,Catherine Moore et al
EPI_ISL_474591,Originating lab: Wales Specialist Virology Centre Sequencing lab: Pathogen Genomics Unit,COVID-19 Genomics UK (COG-UK) Consortium,Catherine Moore et al
EPI_ISL_474592,Originating lab: Wales Specialist Virology Centre Sequencing lab: Pathogen Genomics Unit,COVID-19 Genomics UK (COG-UK) Consortium,Catherine Moore et al
EPI_ISL_474593,Originating lab: Wales Specialist Virology Centre Sequencing lab: Pathogen Genomics Unit,COVID-19 Genomics UK (COG-UK) Consortium,Catherine Moore et al
EPI_ISL_474594,Originating lab: Wales Specialist Virology Centre Sequencing lab: Pathogen Genomics Unit,COVID-19 Genomics UK (COG-UK) Consortium,Catherine Moore et al
EPI_ISL_474595,Originating lab: Wales Specialist Virology Centre Sequencing lab: Pathogen Genomics Unit,COVID-19 Genomics UK (COG-UK) Consortium,Catherine Moore et al
EPI_ISL_474596,Originating lab: Wales Specialist Virology Centre Sequencing lab: Pathogen Genomics Unit,COVID-19 Genomics UK (COG-UK) Consortium,Catherine Moore et al
EPI_ISL_474597,Originating lab: Wales Specialist Virology Centre Sequencing lab: Pathogen Genomics Unit,COVID-19 Genomics UK (COG-UK) Consortium,Catherine Moore et al
EPI_ISL_474598,Originating lab: Wales Specialist Virology Centre Sequencing lab: Pathogen Genomics Unit,COVID-19 Genomics UK (COG-UK) Consortium,Catherine Moore et al
EPI_ISL_474599,Originating lab: Wales Specialist Virology Centre Sequencing lab: Pathogen Genomics Unit,COVID-19 Genomics UK (COG-UK) Consortium,Catherine Moore et al
EPI_ISL_474600,Originating lab: Wales Specialist Virology Centre Sequencing lab: Pathogen Genomics Unit,COVID-19 Genomics UK (COG-UK) Consortium,Catherine Moore et al
EPI_ISL_474601,Originating lab: Wales Specialist Virology Centre Sequencing lab: Pathogen Genomics Unit,COVID-19 Genomics UK (COG-UK) Consortium,Catherine Moore et al
EPI_ISL_474602,Originating lab: Wales Specialist Virology Centre Sequencing lab: Pathogen Genomics Unit,COVID-19 Genomics UK (COG-UK) Consortium,Catherine Moore et al
EPI_ISL_474603,Originating lab: Wales Specialist Virology Centre Sequencing lab: Pathogen Genomics Unit,COVID-19 Genomics UK (COG-UK) Consortium,Catherine Moore et al
EPI_ISL_474604,Originating lab: Wales Specialist Virology Centre Sequencing lab: Pathogen Genomics Unit,COVID-19 Genomics UK (COG-UK) Consortium,Catherine Moore et al
EPI_ISL_474605,Originating lab: Wales Specialist Virology Centre Sequencing lab: Pathogen Genomics Unit,COVID-19 Genomics UK (COG-UK) Consortium,Catherine Moore et al
EPI_ISL_474606,Originating lab: Wales Specialist Virology Centre Sequencing lab: Pathogen Genomics Unit,COVID-19 Genomics UK (COG-UK) Consortium,Catherine Moore et al
EPI_ISL_474607,Originating lab: Wales Specialist Virology Centre Sequencing lab: Pathogen Genomics Unit,COVID-19 Genomics UK (COG-UK) Consortium,Catherine Moore et al
EPI_ISL_474608,Originating lab: Wales Specialist Virology Centre Sequencing lab: Pathogen Genomics Unit,COVID-19 Genomics UK (COG-UK) Consortium,Catherine Moore et al
EPI_ISL_474609,Originating lab: Wales Specialist Virology Centre Sequencing lab: Pathogen Genomics Unit,COVID-19 Genomics UK (COG-UK) Consortium,Catherine Moore et al
EPI_ISL_474610,Originating lab: Wales Specialist Virology Centre Sequencing lab: Pathogen Genomics Unit,COVID-19 Genomics UK (COG-UK) Consortium,Catherine Moore et al
EPI_ISL_474611,Originating lab: Wales Specialist Virology Centre Sequencing lab: Pathogen Genomics Unit,COVID-19 Genomics UK (COG-UK) Consortium,Catherine Moore et al
EPI_ISL_474612,Originating lab: Wales Specialist Virology Centre Sequencing lab: Pathogen Genomics Unit,COVID-19 Genomics UK (COG-UK) Consortium,Catherine Moore et al
EPI_ISL_474613,Originating lab: Wales Specialist Virology Centre Sequencing lab: Pathogen Genomics Unit,COVID-19 Genomics UK (COG-UK) Consortium,Catherine Moore et al
EPI_ISL_474614,Originating lab: Wales Specialist Virology Centre Sequencing lab: Pathogen Genomics Unit,COVID-19 Genomics UK (COG-UK) Consortium,Catherine Moore et al
EPI_ISL_474615,Originating lab: Wales Specialist Virology Centre Sequencing lab: Pathogen Genomics Unit,COVID-19 Genomics UK (COG-UK) Consortium,Catherine Moore et al
EPI_ISL_474616,Originating lab: Wales Specialist Virology Centre Sequencing lab: Pathogen Genomics Unit,COVID-19 Genomics UK (COG-UK) Consortium,Catherine Moore et al
EPI_ISL_474617,Originating lab: Wales Specialist Virology Centre Sequencing lab: Pathogen Genomics Unit,COVID-19 Genomics UK (COG-UK) Consortium,Catherine Moore et al
EPI_ISL_474618,Originating lab: Wales Specialist Virology Centre Sequencing lab: Pathogen Genomics Unit,COVID-19 Genomics UK (COG-UK) Consortium,Catherine Moore et al
EPI_ISL_474619,Originating lab: Wales Specialist Virology Centre Sequencing lab: Pathogen Genomics Unit,COVID-19 Genomics UK (COG-UK) Consortium,Catherine Moore et al
EPI_ISL_474620,Originating lab: Wales Specialist Virology Centre Sequencing lab: Pathogen Genomics Unit,COVID-19 Genomics UK (COG-UK) Consortium,Catherine Moore et al
EPI_ISL_474621,Originating lab: Wales Specialist Virology Centre Sequencing lab: Pathogen Genomics Unit,COVID-19 Genomics UK (COG-UK) Consortium,Catherine Moore et al
EPI_ISL_474622,Originating lab: Wales Specialist Virology Centre Sequencing lab: Pathogen Genomics Unit,COVID-19 Genomics UK (COG-UK) Consortium,Catherine Moore et al
EPI_ISL_474623,Originating lab: Wales Specialist Virology Centre Sequencing lab: Pathogen Genomics Unit,COVID-19 Genomics UK (COG-UK) Consortium,Catherine Moore et al
EPI_ISL_474624,Originating lab: Wales Specialist Virology Centre Sequencing lab: Pathogen Genomics Unit,COVID-19 Genomics UK (COG-UK) Consortium,Catherine Moore et al
EPI_ISL_474625,Originating lab: Wales Specialist Virology Centre Sequencing lab: Pathogen Genomics Unit,COVID-19 Genomics UK (COG-UK) Consortium,Catherine Moore et al
EPI_ISL_474626,Originating lab: Wales Specialist Virology Centre Sequencing lab: Pathogen Genomics Unit,COVID-19 Genomics UK (COG-UK) Consortium,Catherine Moore et al
EPI_ISL_474627,Originating lab: Wales Specialist Virology Centre Sequencing lab: Pathogen Genomics Unit,COVID-19 Genomics UK (COG-UK) Consortium,Catherine Moore et al
EPI_ISL_474628,Originating lab: Wales Specialist Virology Centre Sequencing lab: Pathogen Genomics Unit,COVID-19 Genomics UK (COG-UK) Consortium,Catherine Moore et al
EPI_ISL_474629,Originating lab: Wales Specialist Virology Centre Sequencing lab: Pathogen Genomics Unit,COVID-19 Genomics UK (COG-UK) Consortium,Catherine Moore et al
EPI_ISL_474630,Originating lab: Wales Specialist Virology Centre Sequencing lab: Pathogen Genomics Unit,COVID-19 Genomics UK (COG-UK) Consortium,Catherine Moore et al
EPI_ISL_474631,Originating lab: Wales Specialist Virology Centre Sequencing lab: Pathogen Genomics Unit,COVID-19 Genomics UK (COG-UK) Consortium,Catherine Moore et al
EPI_ISL_474632,Originating lab: Wales Specialist Virology Centre Sequencing lab: Pathogen Genomics Unit,COVID-19 Genomics UK (COG-UK) Consortium,Catherine Moore et al
EPI_ISL_474633,Originating lab: Wales Specialist Virology Centre Sequencing lab: Pathogen Genomics Unit,COVID-19 Genomics UK (COG-UK) Consortium,Catherine Moore et al
EPI_ISL_474634,Originating lab: Wales Specialist Virology Centre Sequencing lab: Pathogen Genomics Unit,COVID-19 Genomics UK (COG-UK) Consortium,Catherine Moore et al
EPI_ISL_474635,Originating lab: Wales Specialist Virology Centre Sequencing lab: Pathogen Genomics Unit,COVID-19 Genomics UK (COG-UK) Consortium,Catherine Moore et al
EPI_ISL_474636,Originating lab: Wales Specialist Virology Centre Sequencing lab: Pathogen Genomics Unit,COVID-19 Genomics UK (COG-UK) Consortium,Catherine Moore et al
EPI_ISL_474637,Originating lab: Wales Specialist Virology Centre Sequencing lab: Pathogen Genomics Unit,COVID-19 Genomics UK (COG-UK) Consortium,Catherine Moore et al
EPI_ISL_474639,Originating lab: Wales Specialist Virology Centre Sequencing lab: Pathogen Genomics Unit,COVID-19 Genomics UK (COG-UK) Consortium,Catherine Moore et al
EPI_ISL_474640,Originating lab: Wales Specialist Virology Centre Sequencing lab: Pathogen Genomics Unit,COVID-19 Genomics UK (COG-UK) Consortium,Catherine Moore et al
EPI_ISL_474641,Originating lab: Wales Specialist Virology Centre Sequencing lab: Pathogen Genomics Unit,COVID-19 Genomics UK (COG-UK) Consortium,Catherine Moore et al
EPI_ISL_474642,Originating lab: Wales Specialist Virology Centre Sequencing lab: Pathogen Genomics Unit,COVID-19 Genomics UK (COG-UK) Consortium,Catherine Moore et al
EPI_ISL_474643,Originating lab: Wales Specialist Virology Centre Sequencing lab: Pathogen Genomics Unit,COVID-19 Genomics UK (COG-UK) Consortium,Catherine Moore et al
EPI_ISL_474644,Originating lab: Wales Specialist Virology Centre Sequencing lab: Pathogen Genomics Unit,COVID-19 Genomics UK (COG-UK) Consortium,Catherine Moore et al
EPI_ISL_474645,Originating lab: Wales Specialist Virology Centre Sequencing lab: Pathogen Genomics Unit,COVID-19 Genomics UK (COG-UK) Consortium,Catherine Moore et al
EPI_ISL_474647,Originating lab: Wales Specialist Virology Centre Sequencing lab: Pathogen Genomics Unit,COVID-19 Genomics UK (COG-UK) Consortium,Catherine Moore et al
EPI_ISL_474648,Originating lab: Wales Specialist Virology Centre Sequencing lab: Pathogen Genomics Unit,COVID-19 Genomics UK (COG-UK) Consortium,Catherine Moore et al
EPI_ISL_474649,Originating lab: Wales Specialist Virology Centre Sequencing lab: Pathogen Genomics Unit,COVID-19 Genomics UK (COG-UK) Consortium,Catherine Moore et al
EPI_ISL_474650,Originating lab: Wales Specialist Virology Centre Sequencing lab: Pathogen Genomics Unit,COVID-19 Genomics UK (COG-UK) Consortium,Catherine Moore et al
EPI_ISL_474651,Originating lab: Wales Specialist Virology Centre Sequencing lab: Pathogen Genomics Unit,COVID-19 Genomics UK (COG-UK) Consortium,Catherine Moore et al
EPI_ISL_474652,Originating lab: Wales Specialist Virology Centre Sequencing lab: Pathogen Genomics Unit,COVID-19 Genomics UK (COG-UK) Consortium,Catherine Moore et al
EPI_ISL_474653,Originating lab: Wales Specialist Virology Centre Sequencing lab: Pathogen Genomics Unit,COVID-19 Genomics UK (COG-UK) Consortium,Catherine Moore et al
EPI_ISL_474654,Originating lab: Wales Specialist Virology Centre Sequencing lab: Pathogen Genomics Unit,COVID-19 Genomics UK (COG-UK) Consortium,Catherine Moore et al
EPI_ISL_474655,Originating lab: Wales Specialist Virology Centre Sequencing lab: Pathogen Genomics Unit,COVID-19 Genomics UK (COG-UK) Consortium,Catherine Moore et al
EPI_ISL_474656,Originating lab: Wales Specialist Virology Centre Sequencing lab: Pathogen Genomics Unit,COVID-19 Genomics UK (COG-UK) Consortium,Catherine Moore et al
EPI_ISL_474657,Originating lab: Wales Specialist Virology Centre Sequencing lab: Pathogen Genomics Unit,COVID-19 Genomics UK (COG-UK) Consortium,Catherine Moore et al
EPI_ISL_474658,Originating lab: Wales Specialist Virology Centre Sequencing lab: Pathogen Genomics Unit,COVID-19 Genomics UK (COG-UK) Consortium,Catherine Moore et al
EPI_ISL_474659,Originating lab: Wales Specialist Virology Centre Sequencing lab: Pathogen Genomics Unit,COVID-19 Genomics UK (COG-UK) Consortium,Catherine Moore et al
EPI_ISL_474660,Originating lab: Wales Specialist Virology Centre Sequencing lab: Pathogen Genomics Unit,COVID-19 Genomics UK (COG-UK) Consortium,Catherine Moore et al
EPI_ISL_474661,Originating lab: Wales Specialist Virology Centre Sequencing lab: Pathogen Genomics Unit,COVID-19 Genomics UK (COG-UK) Consortium,Catherine Moore et al
EPI_ISL_474662,Originating lab: Wales Specialist Virology Centre Sequencing lab: Pathogen Genomics Unit,COVID-19 Genomics UK (COG-UK) Consortium,Catherine Moore et al
EPI_ISL_474663,Originating lab: Wales Specialist Virology Centre Sequencing lab: Pathogen Genomics Unit,COVID-19 Genomics UK (COG-UK) Consortium,Catherine Moore et al
EPI_ISL_474664,Originating lab: Wales Specialist Virology Centre Sequencing lab: Pathogen Genomics Unit,COVID-19 Genomics UK (COG-UK) Consortium,Catherine Moore et al
EPI_ISL_474665,Originating lab: Wales Specialist Virology Centre Sequencing lab: Pathogen Genomics Unit,COVID-19 Genomics UK (COG-UK) Consortium,Catherine Moore et al
EPI_ISL_474666,Originating lab: Wales Specialist Virology Centre Sequencing lab: Pathogen Genomics Unit,COVID-19 Genomics UK (COG-UK) Consortium,Catherine Moore et al
EPI_ISL_474667,Originating lab: Wales Specialist Virology Centre Sequencing lab: Pathogen Genomics Unit,COVID-19 Genomics UK (COG-UK) Consortium,Catherine Moore et al
EPI_ISL_474668,Originating lab: Wales Specialist Virology Centre Sequencing lab: Pathogen Genomics Unit,COVID-19 Genomics UK (COG-UK) Consortium,Catherine Moore et al
EPI_ISL_474669,Originating lab: Wales Specialist Virology Centre Sequencing lab: Pathogen Genomics Unit,COVID-19 Genomics UK (COG-UK) Consortium,Catherine Moore et al
EPI_ISL_474670,Originating lab: Wales Specialist Virology Centre Sequencing lab: Pathogen Genomics Unit,COVID-19 Genomics UK (COG-UK) Consortium,Catherine Moore et al
EPI_ISL_474671,Originating lab: Wales Specialist Virology Centre Sequencing lab: Pathogen Genomics Unit,COVID-19 Genomics UK (COG-UK) Consortium,Catherine Moore et al
EPI_ISL_474672,Originating lab: Wales Specialist Virology Centre Sequencing lab: Pathogen Genomics Unit,COVID-19 Genomics UK (COG-UK) Consortium,Catherine Moore et al
EPI_ISL_474674,Originating lab: Wales Specialist Virology Centre Sequencing lab: Pathogen Genomics Unit,COVID-19 Genomics UK (COG-UK) Consortium,Catherine Moore et al
EPI_ISL_474675,Originating lab: Wales Specialist Virology Centre Sequencing lab: Pathogen Genomics Unit,COVID-19 Genomics UK (COG-UK) Consortium,Catherine Moore et al
EPI_ISL_474676,Originating lab: Wales Specialist Virology Centre Sequencing lab: Pathogen Genomics Unit,COVID-19 Genomics UK (COG-UK) Consortium,Catherine Moore et al
EPI_ISL_474677,Originating lab: Wales Specialist Virology Centre Sequencing lab: Pathogen Genomics Unit,COVID-19 Genomics UK (COG-UK) Consortium,Catherine Moore et al
EPI_ISL_474678,Originating lab: Wales Specialist Virology Centre Sequencing lab: Pathogen Genomics Unit,COVID-19 Genomics UK (COG-UK) Consortium,Catherine Moore et al
EPI_ISL_474680,Originating lab: Wales Specialist Virology Centre Sequencing lab: Pathogen Genomics Unit,COVID-19 Genomics UK (COG-UK) Consortium,Catherine Moore et al
EPI_ISL_474681,Originating lab: Wales Specialist Virology Centre Sequencing lab: Pathogen Genomics Unit,COVID-19 Genomics UK (COG-UK) Consortium,Catherine Moore et al
EPI_ISL_474682,Originating lab: Wales Specialist Virology Centre Sequencing lab: Pathogen Genomics Unit,COVID-19 Genomics UK (COG-UK) Consortium,Catherine Moore et al
EPI_ISL_474683,Originating lab: Wales Specialist Virology Centre Sequencing lab: Pathogen Genomics Unit,COVID-19 Genomics UK (COG-UK) Consortium,Catherine Moore et al
EPI_ISL_474684,Originating lab: Wales Specialist Virology Centre Sequencing lab: Pathogen Genomics Unit,COVID-19 Genomics UK (COG-UK) Consortium,Catherine Moore et al
EPI_ISL_474685,Originating lab: Wales Specialist Virology Centre Sequencing lab: Pathogen Genomics Unit,COVID-19 Genomics UK (COG-UK) Consortium,Catherine Moore et al
EPI_ISL_474686,Originating lab: Wales Specialist Virology Centre Sequencing lab: Pathogen Genomics Unit,COVID-19 Genomics UK (COG-UK) Consortium,Catherine Moore et al
EPI_ISL_474687,Originating lab: Wales Specialist Virology Centre Sequencing lab: Pathogen Genomics Unit,COVID-19 Genomics UK (COG-UK) Consortium,Catherine Moore et al
EPI_ISL_474689,Originating lab: Wales Specialist Virology Centre Sequencing lab: Pathogen Genomics Unit,COVID-19 Genomics UK (COG-UK) Consortium,Catherine Moore et al
EPI_ISL_474690,Originating lab: Wales Specialist Virology Centre Sequencing lab: Pathogen Genomics Unit,COVID-19 Genomics UK (COG-UK) Consortium,Catherine Moore et al
EPI_ISL_474691,Originating lab: Wales Specialist Virology Centre Sequencing lab: Pathogen Genomics Unit,COVID-19 Genomics UK (COG-UK) Consortium,Catherine Moore et al
EPI_ISL_474692,Originating lab: Wales Specialist Virology Centre Sequencing lab: Pathogen Genomics Unit,COVID-19 Genomics UK (COG-UK) Consortium,Catherine Moore et al
EPI_ISL_474693,Originating lab: Wales Specialist Virology Centre Sequencing lab: Pathogen Genomics Unit,COVID-19 Genomics UK (COG-UK) Consortium,Catherine Moore et al
EPI_ISL_474694,Originating lab: Wales Specialist Virology Centre Sequencing lab: Pathogen Genomics Unit,COVID-19 Genomics UK (COG-UK) Consortium,Catherine Moore et al
EPI_ISL_474695,Originating lab: Wales Specialist Virology Centre Sequencing lab: Pathogen Genomics Unit,COVID-19 Genomics UK (COG-UK) Consortium,Catherine Moore et al
EPI_ISL_474696,Originating lab: Wales Specialist Virology Centre Sequencing lab: Pathogen Genomics Unit,COVID-19 Genomics UK (COG-UK) Consortium,Catherine Moore et al
EPI_ISL_474697,Originating lab: Wales Specialist Virology Centre Sequencing lab: Pathogen Genomics Unit,COVID-19 Genomics UK (COG-UK) Consortium,Catherine Moore et al
EPI_ISL_474698,Originating lab: Wales Specialist Virology Centre Sequencing lab: Pathogen Genomics Unit,COVID-19 Genomics UK (COG-UK) Consortium,Catherine Moore et al
EPI_ISL_474699,Originating lab: Wales Specialist Virology Centre Sequencing lab: Pathogen Genomics Unit,COVID-19 Genomics UK (COG-UK) Consortium,Catherine Moore et al
EPI_ISL_474700,Originating lab: Wales Specialist Virology Centre Sequencing lab: Pathogen Genomics Unit,COVID-19 Genomics UK (COG-UK) Consortium,Catherine Moore et al
EPI_ISL_474701,Originating lab: Wales Specialist Virology Centre Sequencing lab: Pathogen Genomics Unit,COVID-19 Genomics UK (COG-UK) Consortium,Catherine Moore et al
EPI_ISL_474702,Originating lab: Wales Specialist Virology Centre Sequencing lab: Pathogen Genomics Unit,COVID-19 Genomics UK (COG-UK) Consortium,Catherine Moore et al
EPI_ISL_474703,Originating lab: Wales Specialist Virology Centre Sequencing lab: Pathogen Genomics Unit,COVID-19 Genomics UK (COG-UK) Consortium,Catherine Moore et al
EPI_ISL_474704,Originating lab: Wales Specialist Virology Centre Sequencing lab: Pathogen Genomics Unit,COVID-19 Genomics UK (COG-UK) Consortium,Catherine Moore et al
EPI_ISL_474705,Originating lab: Wales Specialist Virology Centre Sequencing lab: Pathogen Genomics Unit,COVID-19 Genomics UK (COG-UK) Consortium,Catherine Moore et al
EPI_ISL_474706,Originating lab: Wales Specialist Virology Centre Sequencing lab: Pathogen Genomics Unit,COVID-19 Genomics UK (COG-UK) Consortium,Catherine Moore et al
EPI_ISL_474707,Originating lab: Wales Specialist Virology Centre Sequencing lab: Pathogen Genomics Unit,COVID-19 Genomics UK (COG-UK) Consortium,Catherine Moore et al
EPI_ISL_474708,Originating lab: Wales Specialist Virology Centre Sequencing lab: Pathogen Genomics Unit,COVID-19 Genomics UK (COG-UK) Consortium,Catherine Moore et al
EPI_ISL_474711,Originating lab: Wales Specialist Virology Centre Sequencing lab: Pathogen Genomics Unit,COVID-19 Genomics UK (COG-UK) Consortium,Catherine Moore et al
EPI_ISL_474713,Originating lab: Wales Specialist Virology Centre Sequencing lab: Pathogen Genomics Unit,COVID-19 Genomics UK (COG-UK) Consortium,Catherine Moore et al
EPI_ISL_474714,Originating lab: Wales Specialist Virology Centre Sequencing lab: Pathogen Genomics Unit,COVID-19 Genomics UK (COG-UK) Consortium,Catherine Moore et al
EPI_ISL_474715,Originating lab: Wales Specialist Virology Centre Sequencing lab: Pathogen Genomics Unit,COVID-19 Genomics UK (COG-UK) Consortium,Catherine Moore et al
EPI_ISL_474716,Originating lab: Wales Specialist Virology Centre Sequencing lab: Pathogen Genomics Unit,COVID-19 Genomics UK (COG-UK) Consortium,Catherine Moore et al
EPI_ISL_474717,Originating lab: Wales Specialist Virology Centre Sequencing lab: Pathogen Genomics Unit,COVID-19 Genomics UK (COG-UK) Consortium,Catherine Moore et al
EPI_ISL_474718,Originating lab: Wales Specialist Virology Centre Sequencing lab: Pathogen Genomics Unit,COVID-19 Genomics UK (COG-UK) Consortium,Catherine Moore et al
EPI_ISL_474719,Originating lab: Wales Specialist Virology Centre Sequencing lab: Pathogen Genomics Unit,COVID-19 Genomics UK (COG-UK) Consortium,Catherine Moore et al
EPI_ISL_474720,Originating lab: Wales Specialist Virology Centre Sequencing lab: Pathogen Genomics Unit,COVID-19 Genomics UK (COG-UK) Consortium,Catherine Moore et al
EPI_ISL_474721,Originating lab: Wales Specialist Virology Centre Sequencing lab: Pathogen Genomics Unit,COVID-19 Genomics UK (COG-UK) Consortium,Catherine Moore et al
EPI_ISL_474722,Originating lab: Wales Specialist Virology Centre Sequencing lab: Pathogen Genomics Unit,COVID-19 Genomics UK (COG-UK) Consortium,Catherine Moore et al
EPI_ISL_474723,Originating lab: Wales Specialist Virology Centre Sequencing lab: Pathogen Genomics Unit,COVID-19 Genomics UK (COG-UK) Consortium,Catherine Moore et al
EPI_ISL_474724,Originating lab: Wales Specialist Virology Centre Sequencing lab: Pathogen Genomics Unit,COVID-19 Genomics UK (COG-UK) Consortium,Catherine Moore et al
EPI_ISL_474725,Originating lab: Wales Specialist Virology Centre Sequencing lab: Pathogen Genomics Unit,COVID-19 Genomics UK (COG-UK) Consortium,Catherine Moore et al
EPI_ISL_474726,Originating lab: Wales Specialist Virology Centre Sequencing lab: Pathogen Genomics Unit,COVID-19 Genomics UK (COG-UK) Consortium,Catherine Moore et al
EPI_ISL_474727,Originating lab: Wales Specialist Virology Centre Sequencing lab: Pathogen Genomics Unit,COVID-19 Genomics UK (COG-UK) Consortium,Catherine Moore et al
EPI_ISL_474728,Originating lab: Wales Specialist Virology Centre Sequencing lab: Pathogen Genomics Unit,COVID-19 Genomics UK (COG-UK) Consortium,Catherine Moore et al
EPI_ISL_474729,Originating lab: Wales Specialist Virology Centre Sequencing lab: Pathogen Genomics Unit,COVID-19 Genomics UK (COG-UK) Consortium,Catherine Moore et al
EPI_ISL_474730,Originating lab: Wales Specialist Virology Centre Sequencing lab: Pathogen Genomics Unit,COVID-19 Genomics UK (COG-UK) Consortium,Catherine Moore et al
EPI_ISL_474731,Originating lab: Wales Specialist Virology Centre Sequencing lab: Pathogen Genomics Unit,COVID-19 Genomics UK (COG-UK) Consortium,Catherine Moore et al
EPI_ISL_474732,Originating lab: Wales Specialist Virology Centre Sequencing lab: Pathogen Genomics Unit,COVID-19 Genomics UK (COG-UK) Consortium,Catherine Moore et al
EPI_ISL_474733,Originating lab: Wales Specialist Virology Centre Sequencing lab: Pathogen Genomics Unit,COVID-19 Genomics UK (COG-UK) Consortium,Catherine Moore et al
EPI_ISL_474735,Originating lab: Wales Specialist Virology Centre Sequencing lab: Pathogen Genomics Unit,COVID-19 Genomics UK (COG-UK) Consortium,Catherine Moore et al
EPI_ISL_474736,Originating lab: Wales Specialist Virology Centre Sequencing lab: Pathogen Genomics Unit,COVID-19 Genomics UK (COG-UK) Consortium,Catherine Moore et al
EPI_ISL_474737,Originating lab: Wales Specialist Virology Centre Sequencing lab: Pathogen Genomics Unit,COVID-19 Genomics UK (COG-UK) Consortium,Catherine Moore et al
EPI_ISL_474738,Originating lab: Wales Specialist Virology Centre Sequencing lab: Pathogen Genomics Unit,COVID-19 Genomics UK (COG-UK) Consortium,Catherine Moore et al
EPI_ISL_474739,Originating lab: Wales Specialist Virology Centre Sequencing lab: Pathogen Genomics Unit,COVID-19 Genomics UK (COG-UK) Consortium,Catherine Moore et al
EPI_ISL_474740,Originating lab: Wales Specialist Virology Centre Sequencing lab: Pathogen Genomics Unit,COVID-19 Genomics UK (COG-UK) Consortium,Catherine Moore et al
EPI_ISL_474741,Originating lab: Wales Specialist Virology Centre Sequencing lab: Pathogen Genomics Unit,COVID-19 Genomics UK (COG-UK) Consortium,Catherine Moore et al
EPI_ISL_474742,Originating lab: Wales Specialist Virology Centre Sequencing lab: Pathogen Genomics Unit,COVID-19 Genomics UK (COG-UK) Consortium,Catherine Moore et al
EPI_ISL_474743,Originating lab: Wales Specialist Virology Centre Sequencing lab: Pathogen Genomics Unit,COVID-19 Genomics UK (COG-UK) Consortium,Catherine Moore et al
EPI_ISL_474744,Originating lab: Wales Specialist Virology Centre Sequencing lab: Pathogen Genomics Unit,COVID-19 Genomics UK (COG-UK) Consortium,Catherine Moore et al
EPI_ISL_474745,Originating lab: Wales Specialist Virology Centre Sequencing lab: Pathogen Genomics Unit,COVID-19 Genomics UK (COG-UK) Consortium,Catherine Moore et al
EPI_ISL_474746,Originating lab: Wales Specialist Virology Centre Sequencing lab: Pathogen Genomics Unit,COVID-19 Genomics UK (COG-UK) Consortium,Catherine Moore et al
EPI_ISL_474747,Originating lab: Wales Specialist Virology Centre Sequencing lab: Pathogen Genomics Unit,COVID-19 Genomics UK (COG-UK) Consortium,Catherine Moore et al
EPI_ISL_474748,Originating lab: Wales Specialist Virology Centre Sequencing lab: Pathogen Genomics Unit,COVID-19 Genomics UK (COG-UK) Consortium,Catherine Moore et al
EPI_ISL_474749,Originating lab: Wales Specialist Virology Centre Sequencing lab: Pathogen Genomics Unit,COVID-19 Genomics UK (COG-UK) Consortium,Catherine Moore et al
EPI_ISL_474750,Originating lab: Wales Specialist Virology Centre Sequencing lab: Pathogen Genomics Unit,COVID-19 Genomics UK (COG-UK) Consortium,Catherine Moore et al
EPI_ISL_474751,Originating lab: Wales Specialist Virology Centre Sequencing lab: Pathogen Genomics Unit,COVID-19 Genomics UK (COG-UK) Consortium,Catherine Moore et al
EPI_ISL_474752,Originating lab: Wales Specialist Virology Centre Sequencing lab: Pathogen Genomics Unit,COVID-19 Genomics UK (COG-UK) Consortium,Catherine Moore et al
EPI_ISL_474753,Originating lab: Wales Specialist Virology Centre Sequencing lab: Pathogen Genomics Unit,COVID-19 Genomics UK (COG-UK) Consortium,Catherine Moore et al
EPI_ISL_474754,Originating lab: Wales Specialist Virology Centre Sequencing lab: Pathogen Genomics Unit,COVID-19 Genomics UK (COG-UK) Consortium,Catherine Moore et al
EPI_ISL_474755,Originating lab: Wales Specialist Virology Centre Sequencing lab: Pathogen Genomics Unit,COVID-19 Genomics UK (COG-UK) Consortium,Catherine Moore et al
EPI_ISL_474756,Originating lab: Wales Specialist Virology Centre Sequencing lab: Pathogen Genomics Unit,COVID-19 Genomics UK (COG-UK) Consortium,Catherine Moore et al
EPI_ISL_474757,Originating lab: Wales Specialist Virology Centre Sequencing lab: Pathogen Genomics Unit,COVID-19 Genomics UK (COG-UK) Consortium,Catherine Moore et al
EPI_ISL_474758,Originating lab: Wales Specialist Virology Centre Sequencing lab: Pathogen Genomics Unit,COVID-19 Genomics UK (COG-UK) Consortium,Catherine Moore et al
EPI_ISL_474759,Originating lab: Wales Specialist Virology Centre Sequencing lab: Pathogen Genomics Unit,COVID-19 Genomics UK (COG-UK) Consortium,Catherine Moore et al
EPI_ISL_474760,Originating lab: Wales Specialist Virology Centre Sequencing lab: Pathogen Genomics Unit,COVID-19 Genomics UK (COG-UK) Consortium,Catherine Moore et al
EPI_ISL_474761,Originating lab: Wales Specialist Virology Centre Sequencing lab: Pathogen Genomics Unit,COVID-19 Genomics UK (COG-UK) Consortium,Catherine Moore et al
EPI_ISL_474762,Originating lab: Wales Specialist Virology Centre Sequencing lab: Pathogen Genomics Unit,COVID-19 Genomics UK (COG-UK) Consortium,Catherine Moore et al
EPI_ISL_474763,Originating lab: Wales Specialist Virology Centre Sequencing lab: Pathogen Genomics Unit,COVID-19 Genomics UK (COG-UK) Consortium,Catherine Moore et al
EPI_ISL_474764,Originating lab: Wales Specialist Virology Centre Sequencing lab: Pathogen Genomics Unit,COVID-19 Genomics UK (COG-UK) Consortium,Catherine Moore et al
EPI_ISL_474765,Originating lab: Wales Specialist Virology Centre Sequencing lab: Pathogen Genomics Unit,COVID-19 Genomics UK (COG-UK) Consortium,Catherine Moore et al
EPI_ISL_474766,Originating lab: Wales Specialist Virology Centre Sequencing lab: Pathogen Genomics Unit,COVID-19 Genomics UK (COG-UK) Consortium,Catherine Moore et al
EPI_ISL_474767,Originating lab: Wales Specialist Virology Centre Sequencing lab: Pathogen Genomics Unit,COVID-19 Genomics UK (COG-UK) Consortium,Catherine Moore et al
EPI_ISL_474768,Originating lab: Wales Specialist Virology Centre Sequencing lab: Pathogen Genomics Unit,COVID-19 Genomics UK (COG-UK) Consortium,Catherine Moore et al
EPI_ISL_474769,Originating lab: Wales Specialist Virology Centre Sequencing lab: Pathogen Genomics Unit,COVID-19 Genomics UK (COG-UK) Consortium,Catherine Moore et al
EPI_ISL_474770,Originating lab: Wales Specialist Virology Centre Sequencing lab: Pathogen Genomics Unit,COVID-19 Genomics UK (COG-UK) Consortium,Catherine Moore et al
EPI_ISL_474771,Originating lab: Wales Specialist Virology Centre Sequencing lab: Pathogen Genomics Unit,COVID-19 Genomics UK (COG-UK) Consortium,Catherine Moore et al
EPI_ISL_474772,Originating lab: Wales Specialist Virology Centre Sequencing lab: Pathogen Genomics Unit,COVID-19 Genomics UK (COG-UK) Consortium,Catherine Moore et al
EPI_ISL_474773,Originating lab: Wales Specialist Virology Centre Sequencing lab: Pathogen Genomics Unit,COVID-19 Genomics UK (COG-UK) Consortium,Catherine Moore et al
EPI_ISL_474774,Originating lab: Wales Specialist Virology Centre Sequencing lab: Pathogen Genomics Unit,COVID-19 Genomics UK (COG-UK) Consortium,Catherine Moore et al
EPI_ISL_474775,Originating lab: Wales Specialist Virology Centre Sequencing lab: Pathogen Genomics Unit,COVID-19 Genomics UK (COG-UK) Consortium,Catherine Moore et al
EPI_ISL_474776,Originating lab: Wales Specialist Virology Centre Sequencing lab: Pathogen Genomics Unit,COVID-19 Genomics UK (COG-UK) Consortium,Catherine Moore et al
EPI_ISL_474777,Originating lab: Wales Specialist Virology Centre Sequencing lab: Pathogen Genomics Unit,COVID-19 Genomics UK (COG-UK) Consortium,Catherine Moore et al
EPI_ISL_474778,Originating lab: Wales Specialist Virology Centre Sequencing lab: Pathogen Genomics Unit,COVID-19 Genomics UK (COG-UK) Consortium,Catherine Moore et al
EPI_ISL_474779,Originating lab: Wales Specialist Virology Centre Sequencing lab: Pathogen Genomics Unit,COVID-19 Genomics UK (COG-UK) Consortium,Catherine Moore et al
EPI_ISL_474780,Originating lab: Wales Specialist Virology Centre Sequencing lab: Pathogen Genomics Unit,COVID-19 Genomics UK (COG-UK) Consortium,Catherine Moore et al
EPI_ISL_474781,Originating lab: Wales Specialist Virology Centre Sequencing lab: Pathogen Genomics Unit,COVID-19 Genomics UK (COG-UK) Consortium,Catherine Moore et al
EPI_ISL_474782,Originating lab: Wales Specialist Virology Centre Sequencing lab: Pathogen Genomics Unit,COVID-19 Genomics UK (COG-UK) Consortium,Catherine Moore et al
EPI_ISL_474783,Originating lab: Wales Specialist Virology Centre Sequencing lab: Pathogen Genomics Unit,COVID-19 Genomics UK (COG-UK) Consortium,Catherine Moore et al
EPI_ISL_474784,Originating lab: Wales Specialist Virology Centre Sequencing lab: Pathogen Genomics Unit,COVID-19 Genomics UK (COG-UK) Consortium,Catherine Moore et al
EPI_ISL_474785,Originating lab: Wales Specialist Virology Centre Sequencing lab: Pathogen Genomics Unit,COVID-19 Genomics UK (COG-UK) Consortium,Catherine Moore et al
EPI_ISL_474786,Originating lab: Wales Specialist Virology Centre Sequencing lab: Pathogen Genomics Unit,COVID-19 Genomics UK (COG-UK) Consortium,Catherine Moore et al
EPI_ISL_474787,Originating lab: Wales Specialist Virology Centre Sequencing lab: Pathogen Genomics Unit,COVID-19 Genomics UK (COG-UK) Consortium,Catherine Moore et al
EPI_ISL_474788,Originating lab: Wales Specialist Virology Centre Sequencing lab: Pathogen Genomics Unit,COVID-19 Genomics UK (COG-UK) Consortium,Catherine Moore et al
EPI_ISL_474789,Originating lab: Wales Specialist Virology Centre Sequencing lab: Pathogen Genomics Unit,COVID-19 Genomics UK (COG-UK) Consortium,Catherine Moore et al
EPI_ISL_474790,Originating lab: Wales Specialist Virology Centre Sequencing lab: Pathogen Genomics Unit,COVID-19 Genomics UK (COG-UK) Consortium,Catherine Moore et al
EPI_ISL_474791,Originating lab: Wales Specialist Virology Centre Sequencing lab: Pathogen Genomics Unit,COVID-19 Genomics UK (COG-UK) Consortium,Catherine Moore et al
EPI_ISL_474792,Originating lab: Wales Specialist Virology Centre Sequencing lab: Pathogen Genomics Unit,COVID-19 Genomics UK (COG-UK) Consortium,Catherine Moore et al
EPI_ISL_474793,Originating lab: Wales Specialist Virology Centre Sequencing lab: Pathogen Genomics Unit,COVID-19 Genomics UK (COG-UK) Consortium,Catherine Moore et al
EPI_ISL_474794,Originating lab: Wales Specialist Virology Centre Sequencing lab: Pathogen Genomics Unit,COVID-19 Genomics UK (COG-UK) Consortium,Catherine Moore et al
EPI_ISL_474795,Originating lab: Wales Specialist Virology Centre Sequencing lab: Pathogen Genomics Unit,COVID-19 Genomics UK (COG-UK) Consortium,Catherine Moore et al
EPI_ISL_474796,Originating lab: Wales Specialist Virology Centre Sequencing lab: Pathogen Genomics Unit,COVID-19 Genomics UK (COG-UK) Consortium,Catherine Moore et al
EPI_ISL_454904,Wuhan Chain Medical Labs (CMLabs),State Key Laboratory of Biotherapy of Sichuan University,Baowen Du et al
EPI_ISL_455363,Wuhan Chain Medical Labs (CMLabs),State Key Laboratory of Biotherapy of Sichuan University,Baowen Du et al
EPI_ISL_454905,Wuhan Chain Medical Labs (CMLabs),State Key Laboratory of Biotherapy of Sichuan University,Baowen Du et al
EPI_ISL_454906,Wuhan Chain Medical Labs (CMLabs),State Key Laboratory of Biotherapy of Sichuan University,Baowen Du et al
EPI_ISL_454907,Wuhan Chain Medical Labs (CMLabs),State Key Laboratory of Biotherapy of Sichuan University,Baowen Du et al
EPI_ISL_454908,Wuhan Chain Medical Labs (CMLabs),State Key Laboratory of Biotherapy of Sichuan University,Baowen Du et al
EPI_ISL_455364,Wuhan Chain Medical Labs (CMLabs),State Key Laboratory of Biotherapy of Sichuan University,Baowen Du et al
EPI_ISL_454909,Wuhan Chain Medical Labs (CMLabs),State Key Laboratory of Biotherapy of Sichuan University,Baowen Du et al
EPI_ISL_454910,Wuhan Chain Medical Labs (CMLabs),State Key Laboratory of Biotherapy of Sichuan University,Baowen Du et al
EPI_ISL_455365,Wuhan Chain Medical Labs (CMLabs),State Key Laboratory of Biotherapy of Sichuan University,Baowen Du et al
EPI_ISL_455366,Wuhan Chain Medical Labs (CMLabs),State Key Laboratory of Biotherapy of Sichuan University,Baowen Du et al
EPI_ISL_454911,Wuhan Chain Medical Labs (CMLabs),State Key Laboratory of Biotherapy of Sichuan University,Baowen Du et al
EPI_ISL_454912,Wuhan Chain Medical Labs (CMLabs),State Key Laboratory of Biotherapy of Sichuan University,Baowen Du et al
EPI_ISL_454913,Wuhan Chain Medical Labs (CMLabs),State Key Laboratory of Biotherapy of Sichuan University,Baowen Du et al
EPI_ISL_454914,Wuhan Chain Medical Labs (CMLabs),State Key Laboratory of Biotherapy of Sichuan University,Baowen Du et al
EPI_ISL_454915,Wuhan Chain Medical Labs (CMLabs),State Key Laboratory of Biotherapy of Sichuan University,Baowen Du et al
EPI_ISL_455367,Wuhan Chain Medical Labs (CMLabs),State Key Laboratory of Biotherapy of Sichuan University,Baowen Du et al
EPI_ISL_454916,Wuhan Chain Medical Labs (CMLabs),State Key Laboratory of Biotherapy of Sichuan University,Baowen Du et al
EPI_ISL_454917,Wuhan Chain Medical Labs (CMLabs),State Key Laboratory of Biotherapy of Sichuan University,Baowen Du et al
EPI_ISL_454918,Wuhan Chain Medical Labs (CMLabs),State Key Laboratory of Biotherapy of Sichuan University,Baowen Du et al
EPI_ISL_454919,Wuhan Chain Medical Labs (CMLabs),State Key Laboratory of Biotherapy of Sichuan University,Baowen Du et al
EPI_ISL_455368,Wuhan Chain Medical Labs (CMLabs),State Key Laboratory of Biotherapy of Sichuan University,Baowen Du et al
EPI_ISL_455369,Wuhan Chain Medical Labs (CMLabs),State Key Laboratory of Biotherapy of Sichuan University,Baowen Du et al
EPI_ISL_455370,Wuhan Chain Medical Labs (CMLabs),State Key Laboratory of Biotherapy of Sichuan University,Baowen Du et al
EPI_ISL_455371,Wuhan Chain Medical Labs (CMLabs),State Key Laboratory of Biotherapy of Sichuan University,Baowen Du et al
EPI_ISL_454920,Wuhan Chain Medical Labs (CMLabs),State Key Laboratory of Biotherapy of Sichuan University,Baowen Du et al
EPI_ISL_454921,Wuhan Chain Medical Labs (CMLabs),State Key Laboratory of Biotherapy of Sichuan University,Baowen Du et al
EPI_ISL_455372,Wuhan Chain Medical Labs (CMLabs),State Key Laboratory of Biotherapy of Sichuan University,Baowen Du et al
EPI_ISL_454922,Wuhan Chain Medical Labs (CMLabs),State Key Laboratory of Biotherapy of Sichuan University,Baowen Du et al
EPI_ISL_455373,Wuhan Chain Medical Labs (CMLabs),State Key Laboratory of Biotherapy of Sichuan University,Baowen Du et al
EPI_ISL_454923,Wuhan Chain Medical Labs (CMLabs),State Key Laboratory of Biotherapy of Sichuan University,Baowen Du et al
EPI_ISL_454924,Wuhan Chain Medical Labs (CMLabs),State Key Laboratory of Biotherapy of Sichuan University,Baowen Du et al
EPI_ISL_454925,Wuhan Chain Medical Labs (CMLabs),State Key Laboratory of Biotherapy of Sichuan University,Baowen Du et al
EPI_ISL_454926,Wuhan Chain Medical Labs (CMLabs),State Key Laboratory of Biotherapy of Sichuan University,Baowen Du et al
EPI_ISL_454927,Wuhan Chain Medical Labs (CMLabs),State Key Laboratory of Biotherapy of Sichuan University,Baowen Du et al
EPI_ISL_454928,Wuhan Chain Medical Labs (CMLabs),State Key Laboratory of Biotherapy of Sichuan University,Baowen Du et al
EPI_ISL_454929,Wuhan Chain Medical Labs (CMLabs),State Key Laboratory of Biotherapy of Sichuan University,Baowen Du et al
EPI_ISL_455374,Wuhan Chain Medical Labs (CMLabs),State Key Laboratory of Biotherapy of Sichuan University,Baowen Du et al
EPI_ISL_454930,Wuhan Chain Medical Labs (CMLabs),State Key Laboratory of Biotherapy of Sichuan University,Baowen Du et al
EPI_ISL_454931,Wuhan Chain Medical Labs (CMLabs),State Key Laboratory of Biotherapy of Sichuan University,Baowen Du et al
EPI_ISL_455375,Wuhan Chain Medical Labs (CMLabs),State Key Laboratory of Biotherapy of Sichuan University,Baowen Du et al
EPI_ISL_454932,Wuhan Chain Medical Labs (CMLabs),State Key Laboratory of Biotherapy of Sichuan University,Baowen Du et al
EPI_ISL_454933,Wuhan Chain Medical Labs (CMLabs),State Key Laboratory of Biotherapy of Sichuan University,Baowen Du et al
EPI_ISL_454934,Wuhan Chain Medical Labs (CMLabs),State Key Laboratory of Biotherapy of Sichuan University,Baowen Du et al
EPI_ISL_454935,Wuhan Chain Medical Labs (CMLabs),State Key Laboratory of Biotherapy of Sichuan University,Baowen Du et al
EPI_ISL_454936,Wuhan Chain Medical Labs (CMLabs),State Key Laboratory of Biotherapy of Sichuan University,Baowen Du et al
EPI_ISL_454937,Wuhan Chain Medical Labs (CMLabs),State Key Laboratory of Biotherapy of Sichuan University,Baowen Du et al
EPI_ISL_454938,Wuhan Chain Medical Labs (CMLabs),State Key Laboratory of Biotherapy of Sichuan University,Baowen Du et al
EPI_ISL_454939,Wuhan Chain Medical Labs (CMLabs),State Key Laboratory of Biotherapy of Sichuan University,Baowen Du et al
EPI_ISL_455376,Wuhan Chain Medical Labs (CMLabs),State Key Laboratory of Biotherapy of Sichuan University,Baowen Du et al
EPI_ISL_454940,Wuhan Chain Medical Labs (CMLabs),State Key Laboratory of Biotherapy of Sichuan University,Baowen Du et al
EPI_ISL_455377,Wuhan Chain Medical Labs (CMLabs),State Key Laboratory of Biotherapy of Sichuan University,Baowen Du et al
EPI_ISL_455378,Wuhan Chain Medical Labs (CMLabs),State Key Laboratory of Biotherapy of Sichuan University,Baowen Du et al
EPI_ISL_454941,Wuhan Chain Medical Labs (CMLabs),State Key Laboratory of Biotherapy of Sichuan University,Baowen Du et al
EPI_ISL_455379,Wuhan Chain Medical Labs (CMLabs),State Key Laboratory of Biotherapy of Sichuan University,Baowen Du et al
EPI_ISL_454942,Wuhan Chain Medical Labs (CMLabs),State Key Laboratory of Biotherapy of Sichuan University,Baowen Du et al
EPI_ISL_454943,Wuhan Chain Medical Labs (CMLabs),State Key Laboratory of Biotherapy of Sichuan University,Baowen Du et al
EPI_ISL_454944,Wuhan Chain Medical Labs (CMLabs),State Key Laboratory of Biotherapy of Sichuan University,Baowen Du et al
EPI_ISL_455380,Wuhan Chain Medical Labs (CMLabs),State Key Laboratory of Biotherapy of Sichuan University,Baowen Du et al
EPI_ISL_454945,Wuhan Chain Medical Labs (CMLabs),State Key Laboratory of Biotherapy of Sichuan University,Baowen Du et al
EPI_ISL_455381,Wuhan Chain Medical Labs (CMLabs),State Key Laboratory of Biotherapy of Sichuan University,Baowen Du et al
EPI_ISL_455382,Wuhan Chain Medical Labs (CMLabs),State Key Laboratory of Biotherapy of Sichuan University,Baowen Du et al
EPI_ISL_455383,Wuhan Chain Medical Labs (CMLabs),State Key Laboratory of Biotherapy of Sichuan University,Baowen Du et al
EPI_ISL_454946,Wuhan Chain Medical Labs (CMLabs),State Key Laboratory of Biotherapy of Sichuan University,Baowen Du et al
EPI_ISL_455384,Wuhan Chain Medical Labs (CMLabs),State Key Laboratory of Biotherapy of Sichuan University,Baowen Du et al
EPI_ISL_454947,Wuhan Chain Medical Labs (CMLabs),State Key Laboratory of Biotherapy of Sichuan University,Baowen Du et al
EPI_ISL_455385,Wuhan Chain Medical Labs (CMLabs),State Key Laboratory of Biotherapy of Sichuan University,Baowen Du et al
EPI_ISL_454948,Wuhan Chain Medical Labs (CMLabs),State Key Laboratory of Biotherapy of Sichuan University,Baowen Du et al
EPI_ISL_454949,Wuhan Chain Medical Labs (CMLabs),State Key Laboratory of Biotherapy of Sichuan University,Baowen Du et al
EPI_ISL_454950,Wuhan Chain Medical Labs (CMLabs),State Key Laboratory of Biotherapy of Sichuan University,Baowen Du et al
EPI_ISL_454951,Wuhan Chain Medical Labs (CMLabs),State Key Laboratory of Biotherapy of Sichuan University,Baowen Du et al
EPI_ISL_455386,Wuhan Chain Medical Labs (CMLabs),State Key Laboratory of Biotherapy of Sichuan University,Baowen Du et al
EPI_ISL_455387,Wuhan Chain Medical Labs (CMLabs),State Key Laboratory of Biotherapy of Sichuan University,Baowen Du et al
EPI_ISL_454952,Wuhan Chain Medical Labs (CMLabs),State Key Laboratory of Biotherapy of Sichuan University,Baowen Du et al
EPI_ISL_454953,Wuhan Chain Medical Labs (CMLabs),State Key Laboratory of Biotherapy of Sichuan University,Baowen Du et al
EPI_ISL_455388,Wuhan Chain Medical Labs (CMLabs),State Key Laboratory of Biotherapy of Sichuan University,Baowen Du et al
EPI_ISL_454954,Wuhan Chain Medical Labs (CMLabs),State Key Laboratory of Biotherapy of Sichuan University,Baowen Du et al
EPI_ISL_454955,Wuhan Chain Medical Labs (CMLabs),State Key Laboratory of Biotherapy of Sichuan University,Baowen Du et al
EPI_ISL_454956,Wuhan Chain Medical Labs (CMLabs),State Key Laboratory of Biotherapy of Sichuan University,Baowen Du et al
EPI_ISL_455389,Wuhan Chain Medical Labs (CMLabs),State Key Laboratory of Biotherapy of Sichuan University,Baowen Du et al
EPI_ISL_454957,Wuhan Chain Medical Labs (CMLabs),State Key Laboratory of Biotherapy of Sichuan University,Baowen Du et al
EPI_ISL_454958,Wuhan Chain Medical Labs (CMLabs),State Key Laboratory of Biotherapy of Sichuan University,Baowen Du et al
EPI_ISL_454959,Wuhan Chain Medical Labs (CMLabs),State Key Laboratory of Biotherapy of Sichuan University,Baowen Du et al
EPI_ISL_454960,Wuhan Chain Medical Labs (CMLabs),State Key Laboratory of Biotherapy of Sichuan University,Baowen Du et al
EPI_ISL_454961,Wuhan Chain Medical Labs (CMLabs),State Key Laboratory of Biotherapy of Sichuan University,Baowen Du et al
EPI_ISL_454962,Wuhan Chain Medical Labs (CMLabs),State Key Laboratory of Biotherapy of Sichuan University,Baowen Du et al
EPI_ISL_454963,Wuhan Chain Medical Labs (CMLabs),State Key Laboratory of Biotherapy of Sichuan University,Baowen Du et al
EPI_ISL_454964,Wuhan Chain Medical Labs (CMLabs),State Key Laboratory of Biotherapy of Sichuan University,Baowen Du et al
EPI_ISL_455390,Wuhan Chain Medical Labs (CMLabs),State Key Laboratory of Biotherapy of Sichuan University,Baowen Du et al
EPI_ISL_454965,Wuhan Chain Medical Labs (CMLabs),State Key Laboratory of Biotherapy of Sichuan University,Baowen Du et al
EPI_ISL_454966,Wuhan Chain Medical Labs (CMLabs),State Key Laboratory of Biotherapy of Sichuan University,Baowen Du et al
EPI_ISL_454967,Wuhan Chain Medical Labs (CMLabs),State Key Laboratory of Biotherapy of Sichuan University,Baowen Du et al
EPI_ISL_454968,Wuhan Chain Medical Labs (CMLabs),State Key Laboratory of Biotherapy of Sichuan University,Baowen Du et al
EPI_ISL_454969,Wuhan Chain Medical Labs (CMLabs),State Key Laboratory of Biotherapy of Sichuan University,Baowen Du et al
EPI_ISL_454970,Wuhan Chain Medical Labs (CMLabs),State Key Laboratory of Biotherapy of Sichuan University,Baowen Du et al
EPI_ISL_454971,Wuhan Chain Medical Labs (CMLabs),State Key Laboratory of Biotherapy of Sichuan University,Baowen Du et al
EPI_ISL_454972,Wuhan Chain Medical Labs (CMLabs),State Key Laboratory of Biotherapy of Sichuan University,Baowen Du et al
EPI_ISL_455391,Wuhan Chain Medical Labs (CMLabs),State Key Laboratory of Biotherapy of Sichuan University,Baowen Du et al
EPI_ISL_454973,Wuhan Chain Medical Labs (CMLabs),State Key Laboratory of Biotherapy of Sichuan University,Baowen Du et al
EPI_ISL_455392,Wuhan Chain Medical Labs (CMLabs),State Key Laboratory of Biotherapy of Sichuan University,Baowen Du et al
EPI_ISL_454974,Wuhan Chain Medical Labs (CMLabs),State Key Laboratory of Biotherapy of Sichuan University,Baowen Du et al
EPI_ISL_454975,Wuhan Chain Medical Labs (CMLabs),State Key Laboratory of Biotherapy of Sichuan University,Baowen Du et al
EPI_ISL_454976,Wuhan Chain Medical Labs (CMLabs),State Key Laboratory of Biotherapy of Sichuan University,Baowen Du et al
EPI_ISL_455393,Wuhan Chain Medical Labs (CMLabs),State Key Laboratory of Biotherapy of Sichuan University,Baowen Du et al
EPI_ISL_455394,Wuhan Chain Medical Labs (CMLabs),State Key Laboratory of Biotherapy of Sichuan University,Baowen Du et al
EPI_ISL_454977,Wuhan Chain Medical Labs (CMLabs),State Key Laboratory of Biotherapy of Sichuan University,Baowen Du et al
EPI_ISL_454978,Wuhan Chain Medical Labs (CMLabs),State Key Laboratory of Biotherapy of Sichuan University,Baowen Du et al
EPI_ISL_454979,Wuhan Chain Medical Labs (CMLabs),State Key Laboratory of Biotherapy of Sichuan University,Baowen Du et al
EPI_ISL_454980,Wuhan Chain Medical Labs (CMLabs),State Key Laboratory of Biotherapy of Sichuan University,Baowen Du et al
EPI_ISL_454981,Wuhan Chain Medical Labs (CMLabs),State Key Laboratory of Biotherapy of Sichuan University,Baowen Du et al
EPI_ISL_455395,Wuhan Chain Medical Labs (CMLabs),State Key Laboratory of Biotherapy of Sichuan University,Baowen Du et al
EPI_ISL_454982,Wuhan Chain Medical Labs (CMLabs),State Key Laboratory of Biotherapy of Sichuan University,Baowen Du et al
EPI_ISL_455396,Wuhan Chain Medical Labs (CMLabs),State Key Laboratory of Biotherapy of Sichuan University,Baowen Du et al
EPI_ISL_455397,Wuhan Chain Medical Labs (CMLabs),State Key Laboratory of Biotherapy of Sichuan University,Baowen Du et al
EPI_ISL_455398,Wuhan Chain Medical Labs (CMLabs),State Key Laboratory of Biotherapy of Sichuan University,Baowen Du et al
EPI_ISL_454983,Wuhan Chain Medical Labs (CMLabs),State Key Laboratory of Biotherapy of Sichuan University,Baowen Du et al
EPI_ISL_454984,Wuhan Chain Medical Labs (CMLabs),State Key Laboratory of Biotherapy of Sichuan University,Baowen Du et al
EPI_ISL_454985,Wuhan Chain Medical Labs (CMLabs),State Key Laboratory of Biotherapy of Sichuan University,Baowen Du et al
EPI_ISL_454986,Wuhan Chain Medical Labs (CMLabs),State Key Laboratory of Biotherapy of Sichuan University,Baowen Du et al
EPI_ISL_454987,Wuhan Chain Medical Labs (CMLabs),State Key Laboratory of Biotherapy of Sichuan University,Baowen Du et al
EPI_ISL_455399,Wuhan Chain Medical Labs (CMLabs),State Key Laboratory of Biotherapy of Sichuan University,Baowen Du et al
EPI_ISL_454988,Wuhan Chain Medical Labs (CMLabs),State Key Laboratory of Biotherapy of Sichuan University,Baowen Du et al
EPI_ISL_455400,Wuhan Chain Medical Labs (CMLabs),State Key Laboratory of Biotherapy of Sichuan University,Baowen Du et al
EPI_ISL_454989,Wuhan Chain Medical Labs (CMLabs),State Key Laboratory of Biotherapy of Sichuan University,Baowen Du et al
EPI_ISL_455401,Wuhan Chain Medical Labs (CMLabs),State Key Laboratory of Biotherapy of Sichuan University,Baowen Du et al
EPI_ISL_455402,Wuhan Chain Medical Labs (CMLabs),State Key Laboratory of Biotherapy of Sichuan University,Baowen Du et al
EPI_ISL_454990,Wuhan Chain Medical Labs (CMLabs),State Key Laboratory of Biotherapy of Sichuan University,Baowen Du et al
EPI_ISL_454991,Wuhan Chain Medical Labs (CMLabs),State Key Laboratory of Biotherapy of Sichuan University,Baowen Du et al
EPI_ISL_454992,Wuhan Chain Medical Labs (CMLabs),State Key Laboratory of Biotherapy of Sichuan University,Baowen Du et al
EPI_ISL_455403,Wuhan Chain Medical Labs (CMLabs),State Key Laboratory of Biotherapy of Sichuan University,Baowen Du et al
EPI_ISL_455404,Wuhan Chain Medical Labs (CMLabs),State Key Laboratory of Biotherapy of Sichuan University,Baowen Du et al
EPI_ISL_455405,Wuhan Chain Medical Labs (CMLabs),State Key Laboratory of Biotherapy of Sichuan University,Baowen Du et al
EPI_ISL_454993,Wuhan Chain Medical Labs (CMLabs),State Key Laboratory of Biotherapy of Sichuan University,Baowen Du et al
EPI_ISL_454994,Wuhan Chain Medical Labs (CMLabs),State Key Laboratory of Biotherapy of Sichuan University,Baowen Du et al
EPI_ISL_454995,Wuhan Chain Medical Labs (CMLabs),State Key Laboratory of Biotherapy of Sichuan University,Baowen Du et al
EPI_ISL_454996,Wuhan Chain Medical Labs (CMLabs),State Key Laboratory of Biotherapy of Sichuan University,Baowen Du et al
EPI_ISL_454997,Wuhan Chain Medical Labs (CMLabs),State Key Laboratory of Biotherapy of Sichuan University,Baowen Du et al
EPI_ISL_455406,Wuhan Chain Medical Labs (CMLabs),State Key Laboratory of Biotherapy of Sichuan University,Baowen Du et al
EPI_ISL_455407,Wuhan Chain Medical Labs (CMLabs),State Key Laboratory of Biotherapy of Sichuan University,Baowen Du et al
EPI_ISL_454998,Wuhan Chain Medical Labs (CMLabs),State Key Laboratory of Biotherapy of Sichuan University,Baowen Du et al
EPI_ISL_455408,Wuhan Chain Medical Labs (CMLabs),State Key Laboratory of Biotherapy of Sichuan University,Baowen Du et al
EPI_ISL_454999,Wuhan Chain Medical Labs (CMLabs),State Key Laboratory of Biotherapy of Sichuan University,Baowen Du et al
EPI_ISL_455000,Wuhan Chain Medical Labs (CMLabs),State Key Laboratory of Biotherapy of Sichuan University,Baowen Du et al
EPI_ISL_455001,Wuhan Chain Medical Labs (CMLabs),State Key Laboratory of Biotherapy of Sichuan University,Baowen Du et al
EPI_ISL_455002,Wuhan Chain Medical Labs (CMLabs),State Key Laboratory of Biotherapy of Sichuan University,Baowen Du et al
EPI_ISL_455003,Wuhan Chain Medical Labs (CMLabs),State Key Laboratory of Biotherapy of Sichuan University,Baowen Du et al
EPI_ISL_455004,Wuhan Chain Medical Labs (CMLabs),State Key Laboratory of Biotherapy of Sichuan University,Baowen Du et al
EPI_ISL_455005,Wuhan Chain Medical Labs (CMLabs),State Key Laboratory of Biotherapy of Sichuan University,Baowen Du et al
EPI_ISL_455006,Wuhan Chain Medical Labs (CMLabs),State Key Laboratory of Biotherapy of Sichuan University,Baowen Du et al
EPI_ISL_455007,Wuhan Chain Medical Labs (CMLabs),State Key Laboratory of Biotherapy of Sichuan University,Baowen Du et al
EPI_ISL_455409,Wuhan Chain Medical Labs (CMLabs),State Key Laboratory of Biotherapy of Sichuan University,Baowen Du et al
EPI_ISL_455008,Wuhan Chain Medical Labs (CMLabs),State Key Laboratory of Biotherapy of Sichuan University,Baowen Du et al
EPI_ISL_455410,Wuhan Chain Medical Labs (CMLabs),State Key Laboratory of Biotherapy of Sichuan University,Baowen Du et al
EPI_ISL_455009,Wuhan Chain Medical Labs (CMLabs),State Key Laboratory of Biotherapy of Sichuan University,Baowen Du et al
EPI_ISL_455411,Wuhan Chain Medical Labs (CMLabs),State Key Laboratory of Biotherapy of Sichuan University,Baowen Du et al
EPI_ISL_455010,Wuhan Chain Medical Labs (CMLabs),State Key Laboratory of Biotherapy of Sichuan University,Baowen Du et al
EPI_ISL_455011,Wuhan Chain Medical Labs (CMLabs),State Key Laboratory of Biotherapy of Sichuan University,Baowen Du et al
EPI_ISL_455012,Wuhan Chain Medical Labs (CMLabs),State Key Laboratory of Biotherapy of Sichuan University,Baowen Du et al
EPI_ISL_455013,Wuhan Chain Medical Labs (CMLabs),State Key Laboratory of Biotherapy of Sichuan University,Baowen Du et al
EPI_ISL_455014,Wuhan Chain Medical Labs (CMLabs),State Key Laboratory of Biotherapy of Sichuan University,Baowen Du et al
EPI_ISL_402132,Wuhan Jinyintan Hospital,Hubei Provincial Center for Disease Control and Prevention,Bin Fang et al
EPI_ISL_412898,Wuhan Jinyintan Hospital,Hubei Provincial Center for Disease Control and Prevention,Bin Fang et al
EPI_ISL_412978,The Central Hospital Of Wuhan,Hubei Provincial Center for Disease Control and Prevention,Bin Fang et al
EPI_ISL_412899,Wuhan Jinyintan Hospital,Hubei Provincial Center for Disease Control and Prevention,Bin Fang et al
EPI_ISL_412979,"Union Hospital of Tongji Medical College, Huazhong University of Science and Technology",Hubei Provincial Center for Disease Control and Prevention,Bin Fang et al
EPI_ISL_412980,"Union Hospital of Tongji Medical College, Huazhong University of Science and Technology",Hubei Provincial Center for Disease Control and Prevention,Bin Fang et al
EPI_ISL_412981,CR&WISCO GENERAL HOSPITAL,Hubei Provincial Center for Disease Control and Prevention,Bin Fang et al
EPI_ISL_412982,Wuhan Lung Hospital,Hubei Provincial Center for Disease Control and Prevention,Bin Fang et al
EPI_ISL_402125,National Institute for Communicable Disease Control and Prevention (ICDC) Chinese Center for Disease Control and Prevention (China CDC),National Institute for Communicable Disease Control and Prevention (ICDC) Chinese Center for Disease Control and Prevention (China CDC),Zhang et al
EPI_ISL_402123,"Institute of Pathogen Biology, Chinese Academy of Medical Sciences & Peking Union Medical College","Institute of Pathogen Biology, Chinese Academy of Medical Sciences & Peking Union Medical College",Lili Ren et al
EPI_ISL_403931,"Institute of Pathogen Biology, Chinese Academy of Medical Sciences & Peking Union Medical College","Institute of Pathogen Biology, Chinese Academy of Medical Sciences & Peking Union Medical College",Lili Ren et al
EPI_ISL_403930,"Institute of Pathogen Biology, Chinese Academy of Medical Sciences & Peking Union Medical College","Institute of Pathogen Biology, Chinese Academy of Medical Sciences & Peking Union Medical College",Lili Ren et al
EPI_ISL_403929,"Institute of Pathogen Biology, Chinese Academy of Medical Sciences & Peking Union Medical College","Institute of Pathogen Biology, Chinese Academy of Medical Sciences & Peking Union Medical College",Lili Ren et al
EPI_ISL_403928,"Institute of Pathogen Biology, Chinese Academy of Medical Sciences & Peking Union Medical College","Institute of Pathogen Biology, Chinese Academy of Medical Sciences & Peking Union Medical College",Lili Ren et al
EPI_ISL_402119,"National Institute for Viral Disease Control and Prevention, China CDC","National Institute for Viral Disease Control and Prevention, China CDC",Wenjie Tan et al
EPI_ISL_402120,"National Institute for Viral Disease Control and Prevention, China CDC","National Institute for Viral Disease Control and Prevention, China CDC",Wenjie Tan et al
EPI_ISL_402121,"National Institute for Viral Disease Control and Prevention, China CDC","National Institute for Viral Disease Control and Prevention, China CDC",Wenjie Tan et al
EPI_ISL_434534,"National Institute for Viral Disease Control and Prevention, China CDC","National Institute for Viral Disease Control and Prevention, China CDC, Yunnan Provincial CDC",Wenjie Tan et al
EPI_ISL_450500,unknown,CAS Key Laboratory of Special Pathogens and Biosafety and Center for Emerging Infectious Diseases,Si et al
EPI_ISL_406798,General Hospital of Central Theater Command of People's Liberation Army of China,"BGI & Institute of Microbiology, Chinese Academy of Sciences & Shandong First Medical University & Shandong Academy of Medical Sciences & General Hospital of Central Theater Command of People's Liberation Army of China",Weijun Chen et al
EPI_ISL_406800,General Hospital of Central Theater Command of People's Liberation Army of China,"BGI & Institute of Microbiology, Chinese Academy of Sciences & Shandong First Medical University & Shandong Academy of Medical Sciences & General Hospital of Central Theater Command of People's Liberation Army of China",Weijun Chen et al
EPI_ISL_406801,General Hospital of Central Theater Command of People's Liberation Army of China,"BGI & Institute of Microbiology, Chinese Academy of Sciences & Shandong First Medical University & Shandong Academy of Medical Sciences & General Hospital of Central Theater Command of People's Liberation Army of China",Weijun Chen et al
EPI_ISL_408978,Wuhan Fourth Hospital,Beijing Genomics Institute (BGI),Weijun Chen et al
EPI_ISL_406716,"State Key Laboratory of Virology, Wuhan University","State Key Laboratory of Virology, Wuhan University",Chen et al
EPI_ISL_406717,"State Key Laboratory of Virology, Wuhan University","State Key Laboratory of Virology, Wuhan University",Chen et al
EPI_ISL_449476,unknown,Department of Respiratory and Critical Care,Wang et al
EPI_ISL_449477,unknown,Department of Respiratory and Critical Care,Wang et al
EPI_ISL_449478,unknown,Department of Respiratory and Critical Care,Wang et al
EPI_ISL_449479,unknown,Department of Respiratory and Critical Care,Wang et al
EPI_ISL_449480,unknown,Department of Respiratory and Critical Care,Wang et al
EPI_ISL_449481,unknown,Department of Respiratory and Critical Care,Wang et al
EPI_ISL_449482,unknown,Department of Respiratory and Critical Care,Wang et al
EPI_ISL_449483,unknown,Department of Respiratory and Critical Care,Wang et al
EPI_ISL_449484,unknown,Department of Respiratory and Critical Care,Wang et al
EPI_ISL_449485,unknown,Department of Respiratory and Critical Care,Wang et al
EPI_ISL_449486,unknown,Department of Respiratory and Critical Care,Wang et al
EPI_ISL_449487,unknown,Department of Respiratory and Critical Care,Wang et al
EPI_ISL_402127,Wuhan Jinyintan Hospital,"Wuhan Institute of Virology, Chinese Academy of Sciences",Peng Zhou et al
EPI_ISL_402124,Wuhan Jinyintan Hospital,"Wuhan Institute of Virology, Chinese Academy of Sciences",Peng Zhou et al
EPI_ISL_402128,Wuhan Jinyintan Hospital,"Wuhan Institute of Virology, Chinese Academy of Sciences",Peng Zhou et al
EPI_ISL_402129,Wuhan Jinyintan Hospital,"Wuhan Institute of Virology, Chinese Academy of Sciences",Peng Zhou et al
EPI_ISL_402130,Wuhan Jinyintan Hospital,"Wuhan Institute of Virology, Chinese Academy of Sciences",Peng Zhou et al
EPI_ISL_450489,"Wuhan Institute of Virology, Chinese Academy of Sciences","Wuhan Institute of Virology, Chinese Academy of Sciences",Si et al
EPI_ISL_450504,unknown,CAS Key Laboratory of Special Pathogens and Biosafety and Center for Emerging Infectious Diseases,Si et al
EPI_ISL_450503,unknown,CAS Key Laboratory of Special Pathogens and Biosafety and Center for Emerging Infectious Diseases,Si et al
EPI_ISL_450502,unknown,CAS Key Laboratory of Special Pathogens and Biosafety and Center for Emerging Infectious Diseases,Si et al
EPI_ISL_450501,unknown,CAS Key Laboratory of Special Pathogens and Biosafety and Center for Emerging Infectious Diseases,Si et al
EPI_ISL_421249,Jiangxi Province Center for Disease Control and Prevention,Jiangxi Province Center for Disease Control and Prevention,JianXiong Li et al
EPI_ISL_421260,Jiangxi Province Center for Disease Control and Prevention,Jiangxi Province Center for Disease Control and Prevention,JianXiong Li et al
EPI_ISL_455460,Jiangxi Province Center for Disease Control and Prevention,Jiangxi Province Center for Disease Control and Prevention,JianXiong Li et al
EPI_ISL_455461,Jiangxi Province Center for Disease Control and Prevention,Jiangxi Province Center for Disease Control and Prevention,JianXiong Li et al
EPI_ISL_455467,Jiangxi Province Center for Disease Control and Prevention,Jiangxi Province Center for Disease Control and Prevention,JianXiong Li et al
EPI_ISL_455466,Jiangxi Province Center for Disease Control and Prevention,Jiangxi Province Center for Disease Control and Prevention,JianXiong Li et al
EPI_ISL_429239,"Department of Clinical Laboratory, the First People's Hospital of Yunnan Province","Department of Clinical Laboratory, the First People's Hospital of Yunnan Province",Yi Sun et al
EPI_ISL_408480,"National Institute for Viral Disease Control and Prevention, China CDC","National Institute for Viral Disease Control & Prevention, CCDC",Wenjie Tan et al
EPI_ISL_455683,unknown,Department of Microbiology,Gao et al
EPI_ISL_455684,unknown,Department of Microbiology,Gao et al
EPI_ISL_455686,unknown,Department of Microbiology,Gao et al
EPI_ISL_455687,unknown,Department of Microbiology,Gao et al
EPI_ISL_455685,unknown,Department of Microbiology,Gao et al
EPI_ISL_422425,Zhejiang Provincial Center for Disease Control and Prevention,Zhejiang Provincial Center for Disease Control and Prevention,Yanjun Zhang et al
EPI_ISL_455688,unknown,Department of Microbiology,Gao et al
EPI_ISL_455692,unknown,Department of Microbiology,Gao et al
EPI_ISL_455691,unknown,Department of Microbiology,Gao et al
EPI_ISL_455693,unknown,Department of Microbiology,Gao et al
EPI_ISL_455689,unknown,Department of Microbiology,Gao et al
EPI_ISL_455690,unknown,Department of Microbiology,Gao et al
EPI_ISL_404227,Zhejiang Provincial Center for Disease Control and Prevention,"Department of Microbiology, Zhejiang Provincial Center for Disease Control and Prevention",Yin Chen et al
EPI_ISL_404228,Zhejiang Provincial Center for Disease Control and Prevention,"Department of Microbiology, Zhejiang Provincial Center for Disease Control and Prevention",Yanjun Zhang et al
```
